# Post Induction Hypotension prediction during general anesthesia using Machine Learning Techniques

**DOI:** 10.1101/2025.04.14.25322061

**Authors:** Harikesh Subramanian, Shyam Visweswaran, Senthilkumar Sadhasivam, Aman Mahajan

## Abstract

**Background:** Intraoperative hypotension burden not equally distributed during various periods of a general anesthetic. Post-induction hypotension usually has an iatrogenic cause and is related to the combination of drug doses used for induction of anesthesia. Predicting post-induction blood pressures, prior to induction, may inform anesthesiologists on the most judicious selection of anesthetic drugs and dosages. Our objective was to explore patterns of post-induction hypotension, apply machine learning (ML) to predict the mean blood pressure (MBP) immediately after induction, and develop a prototype of a clinical tool that can implement the ML model.

**Materials and Methods:** We extracted data from preoperative and intraoperative anesthetic episodes over an 8-year period at the University of Pittsburgh Medical Center. The dataset consisted of 93,037 anesthetic episodes, which was partitioned into training, validation, and test sets. Preoperative and pre-induction predictor variables included demographics, comorbidities, laboratory test values, pre-induction MBP, and administrations of induction drugs. The target consisted of 15 minutes of MBP values immediately after induction.

**Results:** The best-performing model was extreme-gradient boosted trees (XGB), with an R-squared value of 0.31 and a mean absolute error of 11.96, which is a moderately good performance. The performance of the model decreased over each minute post-induction.

**Conclusion:** ML modeling to predict post-induction MBP is feasible, and a clinical tool that incorporates ML can potentially aid in preventing hypotension in the operating room.

## Supplement File 1 for "Post Induction Hypotension prediction during general anesthesia using Machine Learning Techniques": components.1.00.css

```
.type-shapes .shape-wrapper{width:100%;height:100%;-moz-box-sizing:border-box;-webkit-box-sizing:border-box;box-sizing:border-box;background-clip:content-box}.type-shapes .shapes-text-container{position:absolute;top:0;left:0;right:0;display:table;width:100%;height:100%;text-align:center}.type-shapes .shapes-text-container>span{display:table-cell;vertical-align:middle}.type-shapes svg{overflow:visible}.player .type-symbol{overflow:hidden}.player .type-symbol.symbol-scroll{-webkit-perspective:1000}.player .type-symbol.type-symbol-transparent{pointer-events:none !important}.player .type-symbol.type-symbol-transparent .box{pointer-events:auto}.type-symbol.fullscreen{transform:none !important;width:100vw !important;height:100vh !important}.type-symbol>.type-symbol-hover-message,.type-symbol.ui-draggable-dragging:hover>.type-symbol-hover-message,.type-symbol.prx-resizable-resizing:hover>.type-symbol-hover-message{display:none;position:absolute;color:#fff;font-family:Helvetica,Arial,sans-serif !important;background:rgba(0,0,0,.7);top:50%;left:50%;text-align:center;position:absolute;pointer-events:none;width:70px;height:30px;line-height:15px;font-size:10px !important;border-radius:3px;margin:-20px 0 0 -40px;padding:5px}.type-symbol:hover>.type-symbol-hover-message{display:block}.type-vrsymbol.fullscreen{transform:none !important;width:100vw !important;height:100vh !important}.type-vrsymbol.fullscreen canvas{width:100vw !important;height:100vh !important}.type-vrsymbol>.type-vrsymbol-hover-message,.type-vrsymbol.ui-draggable-dragging:hover>.type-vrsymbol-hover-message,.type-vrsymbol.prx-resizable-resizing:hover>.type-vrsymbol-hover-message{display:none;position:absolute;color:#fff;font-family:Helvetica,Arial,sans-serif !important;background:rgba(0,0,0,.7);top:50%;left:50%;text-align:center;position:absolute;pointer-events:none;width:70px;height:30px;line-height:15px;font-size:10px !important;border-radius:3px;margin:-20px 0 0 -40px;padding:5px}.type-vrsymbol:hover>.type-vrsymbol-hover-message{display:block}.type-text.v2-text .text-contents{o1verflow:hidden;width:100%;height:100%}.type-text.v2-text.box [data-editableProperty]{word-wrap:break-word !important}.type-text .autoresize{white-space:nowrap}.player .type-text .autoResize-true{white-space:nowrap}.type-richtext p{margin:0;line-height:normal}.type-rectangle .inner-rec{position:absolute;width:100%;height:100%;-moz-box-sizing:border-box;-webkit-box-sizing:border-box;box-sizing:border-box;background-clip:content-box}.type-rectangle .shapes-image-background{top:0;left:0;width:100%;height:100%;position:absolute;background-position:center;background-repeat:no-repeat}.type-rectangle[data-shape-type=oval] .shapes-image-background{border-radius:50%}.type-rectangle .shapes-text-container{display:table;width:100%;height:100%;text-align:center}.type-rectangle .shapes-text-container>span{display:table-cell;vertical-align:middle}.type-horizontalline .inner{width:100%;height:0}.type-verticalline .inner{width:0;height:100%}.type-actionarea .inner-rec{width:100%;height:100%}.type-actionarea .inner-rec div{width:100%;height:100%;background:#40c8f4;opacity:.4;-moz-box-sizing:border-box;-webkit-box-sizing:border-box;box-sizing:border-box}.type-actionarea .inner-rec div:before{content:" ";display:block;position:absolute;top:50%;left:50%;width:24px;height:24px;margin:-12px 0 0 -12px}.player .type-actionarea .inner-rec div{background:transparent}.player .type-actionarea .inner-rec div:before{background-image:none}.type-image,.type-image .type-image-wrapper{background:0 0 repeat;background-size:100% 100%;width:100%;height:100%;background-clip:content-box}.type-image .type-image-wrapper.type-image-svg{background:center center no-repeat;background-size:contain}.type-image .type-image-wrapper img{display:none}.player .type-image .type-image-wrapper.gif img{display:block !important;width:1px;height:1px;opacity:.1}.type-image.type-image-repeater,.type-image.type-image-repeater .type-image-wrapper{background-size:auto}.type-image .image-inner{width:100%;height:100%}.type-image .image-inner.borderPos-inside .type-image-wrapper{box-sizing:border-box;background-origin:border-box}.type-image .image-inner.borderPos-outside{display:-webkit-box;display:-moz-box;display:-ms-flexbox;display:-webkit-flex;display:flex;-moz-flex-flow:row;-ms-flex-flow:row;-webkit-flex-flow:row;flex-flow:row;-moz-box-orient:horizontal;-ms-box-orient:horizontal;-webkit-box-orient:horizontal;box-orient:horizontal;-ms-align-items:center;-webkit-align-items:center;align-items:center;-ms-box-align:center;-webkit-box-align:center;box-align:center;-ms-flex-align:center;-webkit-flex-align:center;flex-align:center;-ms-justify-content:center;-webkit-justify-content:center;justify-content:center;-ms-box-pack:center;-webkit-box-pack:center;box-pack:center;-ms-flex-pack:center;-webkit-flex-pack:center;flex-pack:center}.type-image .image-inner.borderPos-outside .type-image-wrapper{-ms-flex-shrink:0;-webkit-flex-shrink:0;flex-shrink:0;box-sizing:content-box}.type-image>.type-image-hover-message,.type-image.ui-draggable-dragging:hover>.type-image-hover-message,.type-image.prx-resizable-resizing:hover>.type-image-hover-message{display:none;position:absolute;color:#fff;font-family:Helvetica,Arial,sans-serif !important;background:rgba(0,0,0,.7);top:50%;left:50%;text-align:center;position:absolute;pointer-events:none;width:70px;height:30px;line-height:15px;font-size:10px !important;border-radius:3px;margin:-20px 0 0 -40px;padding:5px}.type-image:hover>.type-image-hover-message{display:block}.type-placeholder .bg{position:absolute;width:100%;height:100%;-moz-box-sizing:border-box;-webkit-box-sizing:border-box;box-sizing:border-box}.type-placeholder .diagonal{border:0px solid transparent;position:absolute;-moz-box-sizing:border-box;-webkit-box-sizing:border-box;box-sizing:border-box}.type-placeholder .diagonal1{-moz-transform-origin:0 0;-webkit-transform-origin:0 0;-o-transform-origin:0 0;transform-origin:0 0}.type-placeholder .diagonal2{-moz-transform-origin:right top;-webkit-transform-origin:right top;-o-transform-origin:right top;transform-origin:right top}.type-placeholder .contents{width:100%;height:100%;display:-webkit-box;display:-moz-box;display:-ms-flexbox;display:-webkit-flex;display:flex;-ms-justify-content:center;-webkit-justify-content:center;justify-content:center;-ms-box-pack:center;-webkit-box-pack:center;box-pack:center;-ms-flex-pack:center;-webkit-flex-pack:center;flex-pack:center;-ms-align-items:center;-webkit-align-items:center;align-items:center;-ms-box-align:center;-webkit-box-align:center;box-align:center;-ms-flex-align:center;-webkit-flex-align:center;flex-align:center}.type-placeholder .contents>span{display:inline-block}.type-placeholder .contents span[data-editableproperty]:empty{padding:0}.type-webview .webview-scroll-wrapper{width:100%;height:100%;-webkit-overflow-scrolling:touch;overflow:auto}.type-webview iframe{width:100%;height:100%;border:none}.type-html iframe{width:100%;height:100%;overflow:hidden;border:none}.type-animationtarget{position:relative}.type-animationtarget.type-animatiotarget-fixed-positioning{position:absolute}.type-animationtarget .animationtarget-circle{-moz-box-sizing:border-box;-webkit-box-sizing:border-box;box-sizing:border-box;width:0;height:0;position:absolute;top:0;left:0;border-radius:50%;display:none}.type-animationtarget .animationtarget-vertical{position:absolute;top:0}.type-animationtarget .animationtarget-horizontal{position:absolute;top:0%;left:0}.player .type-animationtarget{opacity:0 !important;pointer-events:none !important}.type-bannerad .bannerad-outer{display:table;height:100%;width:100%}.type-bannerad .bannerad-inner{display:table-cell;position:relative;text-align:center;vertical-align:middle;width:100%;background-size:100% 100%}.type-tooltip .tooltip-content-wrapper{width:100%;height:100%;position:relative}.type-tooltip .tooltip-content-wrapper .tooltip-outer{position:absolute;overflow:hidden}.type-tooltip .tooltip-content-wrapper .tooltip{position:absolute;-moz-transform:rotate(45deg);-webkit-transform:rotate(45deg);transform:rotate(45deg);filter:progid:DXImageTransform.Microsoft.Matrix(sizingMethod="auto expand", M11=0.7071067811865476, M12=-0.7071067811865475, M21=0.7071067811865475, M22=0.7071067811865476);-ms-filter:"progid:DXImageTransform.Microsoft.Matrix(SizingMethod='auto expand', M11=0.7071067811865476, M12=-0.7071067811865475, M21=0.7071067811865475, M22=0.7071067811865476)";-moz-box-sizing:border-box;-webkit-box-sizing:border-box;box-sizing:border-box}.type-tooltip .tooltip-content-wrapper .tooltip-content-outer{position:absolute;width:100%;height:100%;-moz-box-sizing:border-box;-webkit-box-sizing:border-box;box-sizing:border-box}.type-tooltip .tooltip-content-wrapper .tooltip-content{width:100%;height:100%;overflow:hidden;padding:10px;-moz-box-sizing:border-box;-webkit-box-sizing:border-box;box-sizing:border-box}.type-tooltip.verticalAlignCenter .tooltip-content{display:-webkit-box;display:-moz-box;display:-ms-flexbox;display:-webkit-flex;display:flex;-ms-box-align:center;-webkit-box-align:center;box-align:center;-ms-flex-align:center;-webkit-flex-align:center;flex-align:center;-ms-align-items:center;-webkit-align-items:center;align-items:center}.type-tooltip.verticalAlignCenter .tooltip-content .tooltip-text{width:100%}.type-vectoranimation .type-vectoranimation-wrapper{width:100%;height:100%}.type-vectoranimation .bodymovin,.type-vectoranimation .bodymovin-player{width:100%;height:100%}.type-vectoranimation .vector-inner{width:100%;height:100%}.type-vectoranimation .vector-inner.borderPos-inside .type-vectoranimation-wrapper{box-sizing:border-box;background-origin:border-box;overflow:hidden}.type-vectoranimation .vector-inner.borderPos-outside{display:-webkit-box;display:-moz-box;display:-ms-flexbox;display:-webkit-flex;display:flex;-moz-flex-flow:row;-ms-flex-flow:row;-webkit-flex-flow:row;flex-flow:row;-moz-box-orient:horizontal;-ms-box-orient:horizontal;-webkit-box-orient:horizontal;box-orient:horizontal;-ms-align-items:center;-webkit-align-items:center;align-items:center;-ms-box-align:center;-webkit-box-align:center;box-align:center;-ms-flex-align:center;-webkit-flex-align:center;flex-align:center;-ms-justify-content:center;-webkit-justify-content:center;justify-content:center;-ms-box-pack:center;-webkit-box-pack:center;box-pack:center;-ms-flex-pack:center;-webkit-flex-pack:center;flex-pack:center}.type-vectoranimation .vector-inner.borderPos-outside .type-vectoranimation-wrapper{-ms-flex-shrink:0;-webkit-flex-shrink:0;flex-shrink:0;box-sizing:content-box}.type-vectoranimation>.type-vectoranimation-hover-message,.type-vectoranimation.ui-draggable-dragging:hover>.type-vectoranimation-hover-message,.type-vectoranimation.prx-resizable-resizing:hover>.type-vectoranimation-hover-message{display:none;position:absolute;color:#fff;font-family:Helvetica,Arial,sans-serif !important;background:rgba(0,0,0,.7);top:50%;left:50%;text-align:center;position:absolute;pointer-events:none;width:70px;height:45px;line-height:15px;font-size:10px !important;border-radius:3px;margin:-27px 0 0 -40px;padding:5px}.type-vectoranimation:hover>.type-vectoranimation-hover-message{display:block}.type-basic-tabbar ul{margin:0;padding:0;list-style:none;height:100%}.type-basic-tabbar ul li{margin:0;padding:0;float:left;text-align:center;height:100%;position:relative}.type-basic-tabbar ul li:first-child{border-left:0 none !important}.type-basic-tabbar ul li input{display:none}.type-basic-tabbar ul li label{width:100%;height:100%;display:block}.type-basic-tabbar ul li label .icon-wrapper{width:100%;height:100%;display:block}.type-basic-tabbar ul li label .icon{height:100%;background-position:center center;background-repeat:no-repeat;background-size:auto 60%;-webkit-mask-size:auto 60%;mask-size:auto 60%;-webkit-mask-repeat:no-repeat;mask-repeat:no-repeat;-webkit-mask-position:center center;mask-position:center center}.type-basic-tabbar.type-basic-tabbar-icon-top ul li label .icon{height:75%}.type-basic-tabbar.type-basic-tabbar-icon-top ul li label .caption{display:inline-block;width:100%;height:25%;float:left}.type-generic-onoffswitch input[type=checkbox]{display:none}.type-generic-onoffswitch label{display:block;overflow:hidden}.type-generic-onoffswitch .onoffswitch-inner{width:200%;margin-left:-100%;-moz-transition:margin .3s ease-in 0s;-webkit-transition:margin .3s ease-in 0s;-ms-transition:margin .3s ease-in 0s;-o-transition:margin .3s ease-in 0s;transition:margin .3s ease-in 0s}.type-generic-onoffswitch input:checked+label .onoffswitch-inner{margin-left:0}.type-generic-onoffswitch .onoffswitch-inner div{float:left;width:50%;color:#fff;font-family:Trebuchet,Arial,sans-serif;font-weight:bold;-moz-box-sizing:border-box;-webkit-box-sizing:border-box;-ms-box-sizing:border-box;-o-box-sizing:border-box;box-sizing:border-box}.type-generic-onoffswitch .onoffswitch-inner .active{background-color:#2fccff;color:#fff}.type-generic-onoffswitch .onoffswitch-inner .inactive{background-color:#eee;color:#999;text-align:right}.type-generic-onoffswitch .onoffswitch-switch{background:#fff;position:absolute;top:0;bottom:0;-moz-transition:right .3s ease-in 0s;-webkit-transition:right .3s ease-in 0s;-ms-transition:right .3s ease-in 0s;-o-transition:right .3s ease-in 0s;transition:right .3s ease-in 0s}.type-generic-onoffswitch input:checked+label .onoffswitch-switch{right:0px !important}.type-datetime #background{box-sizing:border-box;margin:0;padding:0;height:100%;overflow:hidden;display:-webkit-box;display:-moz-box;display:-ms-flexbox;display:-webkit-flex;display:flex;-ms-justify-content:center;-webkit-justify-content:center;justify-content:center;-ms-box-pack:center;-webkit-box-pack:center;box-pack:center;-ms-flex-pack:center;-webkit-flex-pack:center;flex-pack:center;-ms-align-items:center;-webkit-align-items:center;align-items:center;-ms-box-align:center;-webkit-box-align:center;box-align:center;-ms-flex-align:center;-webkit-flex-align:center;flex-align:center}.type-datetime #datetime{width:100%}.type-basic-button .basic-button-inner{height:100%;width:100%;-moz-box-sizing:border-box;box-sizing:border-box;display:-webkit-box;display:-moz-box;display:-ms-flexbox;display:-webkit-flex;display:flex;-ms-box-pack:center;-webkit-box-pack:center;box-pack:center;-ms-flex-pack:center;-webkit-flex-pack:center;flex-pack:center;-ms-align-items:center;-webkit-align-items:center;align-items:center;-ms-box-align:center;-webkit-box-align:center;box-align:center;-ms-flex-align:center;-webkit-flex-align:center;flex-align:center;-moz-flex-flow:row;-ms-flex-flow:row;-webkit-flex-flow:row;flex-flow:row;-moz-box-orient:horizontal;-ms-box-orient:horizontal;-webkit-box-orient:horizontal;box-orient:horizontal;-ms-align-items:center;-webkit-align-items:center;align-items:center;-ms-box-align:center;-webkit-box-align:center;box-align:center;-ms-flex-align:center;-webkit-flex-align:center;flex-align:center}.type-basic-button .basic-button-icon{height:50%}.type-basic-button .basic-button-icon img{height:50%;vertical-align:middle}.type-basic-slider .slider-bar{position:absolute;top:50%;width:100%}.type-basic-slider .slider-bar-filled{height:100%}.type-basic-slider .slider-button{display:block;position:absolute;top:0;bottom:0}#iphoneX-notch-player{display:none}#iphoneX-notch-player{background:#000;position:absolute;z-index:9999999;pointer-events:none}#iphoneX-notch-player:before,#iphoneX-notch-player:after{content:"";display:block;background-color:#191919;position:absolute}#iphoneX-notch-player:after{border-radius:50%}#iphoneX-notch-player.portrait,#iphoneX-notch-player.portrait-p{left:50%;transform:translateX(-50%)}#iphoneX-notch-player.portrait:before,#iphoneX-notch-player.portrait-p:before{left:50%;transform:translateX(-50%)}#iphoneX-notch-player.portrait-p{display:block !important}#iphoneX-notch-player.landscape,#iphoneX-notch-player.landscape-p{top:50%;left:0;transform:translateY(-50%)}#iphoneX-notch-player.landscape:before,#iphoneX-notch-player.landscape-p:before{top:50%;transform:translateY(-50%)}#iphoneX-notch-player.landscape .iphoneX-notch-corners:before,#iphoneX-notch-player.landscape .iphoneX-notch-corners:after,#iphoneX-notch-player.landscape-p .iphoneX-notch-corners:before,#iphoneX-notch-player.landscape-p .iphoneX-notch-corners:after{left:auto;top:auto;right:auto}#iphoneX-notch-player.landscape-p-minus90{display:block !important;top:50%;right:0 !important;transform:translateY(-50%) rotate(180deg) !important}#iphoneX-notch-player.landscape-p-minus90:before{top:50%;transform:translateY(-50%)}#iphoneX-notch-player.landscape-p-minus90 .iphoneX-notch-corners:before,#iphoneX-notch-player.landscape-p-minus90 .iphoneX-notch-corners:after{left:auto;top:auto;right:auto}#iphoneX-notch-player.landscape-p{display:block !important}#iphoneX-notch-player .iphoneX-notch-corners{width:100%;height:100%;display:block}#iphoneX-notch-player .iphoneX-notch-corners:before,#iphoneX-notch-player .iphoneX-notch-corners:after{content:" ";display:block;position:absolute;top:0;background-position:0 0;background-repeat:no-repeat}#dragarea,.timeline-dragarea{font-size:16px}.type-richtext{font-size:12px !important}.type-richtext .fr-element{font-size:12px !important;f1ont-family:"Arial,sans-serif"}.type-basic-button.generic .basic-button-inner{padding:0px 10px}.type-basic-button.generic .basic-button-icon,.type-basic-button.generic .basic-button-text{margin:0px 6px}.type-placeholder .bg{border:5px solid #999}.type-placeholder .diagonal1{left:2px}.type-placeholder .diagonal2{right:2px}.type-placeholder .contents>span{margin:0 1px}.type-placeholder .contents span[data-editableproperty]{padding:5px}.type-placeholder .contents span[data-editableproperty] textarea{margin-left:-5px}.type-animationtarget .animationtarget-circle{border:2px solid #09c}.type-animationtarget .animationtarget-vertical{border-left:2px solid #09c;height:24px;margin-top:-4px}.type-animationtarget .animationtarget-horizontal{border-top:2px solid #09c;width:24px;margin-left:-4px}.type-tooltip .tooltip-content-wrapper .tooltip{width:40px;height:40px}.type-tooltip .tooltip-content-wrapper .tooltip-content{padding:10px}.type-basic-tabbar.type-basic-tabbar-icon-top ul li label .caption{margin-top:-5px}.type-generic-onoffswitch label{border:2px solid #999;border-radius:20px}.type-generic-onoffswitch .onoffswitch-inner div{padding:0px 10px;line-height:30px}.type-generic-onoffswitch .onoffswitch-switch{width:32px;border:2px solid #999;border-radius:20px;right:56px;margin:-1px}#iphoneX-notch-player:before{border-radius:6px}#iphoneX-notch-player:after{width:11px;height:11px}#iphoneX-notch-player.portrait,#iphoneX-notch-player.portrait-p{width:210px;height:30px;border-radius:0 0 22px 22px}#iphoneX-notch-player.portrait:before,#iphoneX-notch-player.portrait-p:before{width:50px;height:6px;top:6px}#iphoneX-notch-player.portrait:after,#iphoneX-notch-player.portrait-p:after{top:4px;right:54px}#iphoneX-notch-player.landscape,#iphoneX-notch-player.landscape-p,#iphoneX-notch-player.landscape-p-minus90{width:30px;height:210px;border-radius:0 22px 22px 0}#iphoneX-notch-player.landscape:before,#iphoneX-notch-player.landscape-p:before,#iphoneX-notch-player.landscape-p-minus90:before{width:6px;height:50px;left:6px}#iphoneX-notch-player.landscape:after,#iphoneX-notch-player.landscape-p:after,#iphoneX-notch-player.landscape-p-minus90:after{left:4px;top:54px}#iphoneX-notch-player .iphoneX-notch-corners{width:100%;height:100%}#iphoneX-notch-player .iphoneX-notch-corners:before,#iphoneX-notch-player .iphoneX-notch-corners:after{width:6px;height:6px}#iphoneX-notch-player .iphoneX-notch-corners:before{left:-6px;background-image:radial-gradient(circle at 0 100%, rgba(0, 0, 0, 0) 6px, #000 7px)}#iphoneX-notch-player .iphoneX-notch-corners:after{right:-6px;background-image:radial-gradient(circle at 100% 100%, rgba(0, 0, 0, 0) 6px, #000 7px)}#iphoneX-notch-player.landscape .iphoneX-notch-corners:before,#iphoneX-notch-player.landscape-p .iphoneX-notch-corners:before{top:-6px;background-image:radial-gradient(circle at 100% 0, rgba(0, 0, 0, 0) 6px, #000 7px)}#iphoneX-notch-player.landscape .iphoneX-notch-corners:after,#iphoneX-notch-player.landscape-p .iphoneX-notch-corners:after{bottom:-6px;background-image:radial-gradient(circle at 100% 100%, rgba(0, 0, 0, 0) 6px, #000 7px)}a-scene.round-corners-device .a-enter-vr{margin-right:10px}.type-basic-segmentedcontrol .icon{margin:5px}
```
