## Supplement File 1 for "Post Induction Hypotension prediction during general anesthesia using Machine Learning Techniques": components.1.00.css

```
.type-basic-checkbox label{display:-webkit-box;display:-moz-box;display:-ms-flexbox;display:-webkit-flex;display:flex;-ms-align-items:top;-webkit-align-items:top;align-items:top;-ms-box-align:top;-webkit-box-align:top;box-align:top;-ms-flex-align:top;-webkit-flex-align:top;flex-align:top;height:100%;width:100%}.type-basic-checkbox label .basic-checkbox-text{word-wrap:break-word}.type-basic-checkbox label .basic-checkbox-inner{position:absolute;-moz-box-sizing:border-box;box-sizing:border-box;display:-webkit-box;display:-moz-box;display:-ms-flexbox;display:-webkit-flex;display:flex;-ms-align-items:center;-webkit-align-items:center;align-items:center;-ms-box-align:center;-webkit-box-align:center;box-align:center;-ms-flex-align:center;-webkit-flex-align:center;flex-align:center;-moz-box-orient:horizontal;-ms-box-orient:horizontal;-webkit-box-orient:horizontal;box-orient:horizontal;-ms-justify-content:center;-webkit-justify-content:center;justify-content:center;-ms-box-pack:center;-webkit-box-pack:center;box-pack:center;-ms-flex-pack:center;-webkit-flex-pack:center;flex-pack:center}.type-basic-checkbox input{display:none}.type-basic-checkbox label .basic-checkbox-icon{display:none;height:50%}.type-basic-checkbox input:checked+label .basic-checkbox-inner .basic-checkbox-icon{display:block}.type-basic-searchbar input,.type-basic-searchbar .basic-searchbar-faux-input{-moz-box-sizing:border-box;-webkit-box-sizing:border-box;box-sizing:border-box;height:100%;width:100%;border:medium none;-webkit-appearance:none;-moz-appearance:none;appearance:none}.type-basic-searchbar .basic-searchbar-faux-input{overflow:hidden}.type-basic-searchbar.box.current-component [data-editableProperty] textarea{height:100% !important;vertical-align:initial}.type-basic-searchbar .basic-searchbar-icon{background:center center no-repeat;background-size:contain;display:block;height:100%}.type-basic-searchbar .basic-searchbar-icon-faux{height:100%}.type-basic-searchbar .basic-searchbar-icon-erase{height:40%;background:center center no-repeat;background-size:contain;visibility:hidden}.type-basic-searchbar input,.type-basic-searchbar .basic-searchbar-faux-input{background-color:transparent}.type-basic-searchbar input:valid+.basic-searchbar-input-overlay,.type-basic-searchbar input:focus+.basic-searchbar-input-overlay,.type-basic-searchbar .basic-searchbar-faux-input:not(:empty)+.basic-searchbar-faux-input-overlay{-ms-flex-line-pack:start;-webkit-flex-line-pack:start;align-flex-line-pack:start;-ms-align-content:flex-start;-webkit-align-content:flex-start;align-content:flex-start;-ms-box-pack:start;-webkit-box-pack:start;box-pack:start;-ms-flex-pack:start;-webkit-flex-pack:start;flex-pack:start;-ms-justify-content:flex-start;-webkit-justify-content:flex-start;justify-content:flex-start}.type-basic-searchbar input:valid~.basic-searchbar-icon-erase{visibility:visible}.type-basic-searchbar .basic-searchbar-faux-input:not(:empty)~.basic-searchbar-icon-erase{visibility:visible}.type-basic-searchbar .basic-searchbar-faux-input:not(:empty)+.basic-searchbar-faux-input-overlay .placeholder-input{display:none}.type-basic-searchbar input:invalid{box-shadow:none}.type-basic-searchbar .basic-searchbar-input-overlay,.type-basic-searchbar .basic-searchbar-faux-input-overlay{width:100%;height:100%;position:absolute;left:0;top:0;pointer-events:none;display:-webkit-box;display:-moz-box;display:-ms-flexbox;display:-webkit-flex;display:flex;-ms-box-align:center;-webkit-box-align:center;box-align:center;-ms-flex-align:center;-webkit-flex-align:center;flex-align:center;-ms-align-items:center;-webkit-align-items:center;align-items:center;-ms-box-pack:center;-webkit-box-pack:center;box-pack:center;-ms-flex-pack:center;-webkit-flex-pack:center;flex-pack:center;-ms-justify-content:center;-webkit-justify-content:center;justify-content:center}.type-basic-searchbar.textAlign-left .basic-searchbar-input-overlay,.type-basic-searchbar.textAlign-left .basic-searchbar-faux-input-overlay{-ms-box-pack:start;-webkit-box-pack:start;box-pack:start;-ms-flex-pack:start;-webkit-flex-pack:start;flex-pack:start;-ms-justify-content:flex-start;-webkit-justify-content:flex-start;justify-content:flex-start}.type-basic-searchbar.textAlign-right input:valid+.basic-searchbar-input-overlay,.type-basic-searchbar.textAlign-right input:focus+.basic-searchbar-input-overlay,.type-basic-searchbar.textAlign-right .basic-searchbar-faux-input:not(:empty)+.basic-searchbar-faux-input-overlay{-ms-flex-line-pack:justify;-webkit-flex-line-pack:justify;align-flex-line-pack:justify;-ms-align-content:space-between;-webkit-align-content:space-between;align-content:space-between;-ms-box-pack:justify;-webkit-box-pack:justify;box-pack:justify;-ms-flex-pack:justify;-webkit-flex-pack:justify;flex-pack:justify;-ms-justify-content:space-between;-webkit-justify-content:space-between;justify-content:space-between}.type-basic-searchbar.textAlign-right .basic-searchbar-input-overlay,.type-basic-searchbar.textAlign-right .basic-searchbar-faux-input-overlay{-ms-box-pack:justify;-webkit-box-pack:justify;box-pack:justify;-ms-flex-pack:justify;-webkit-flex-pack:justify;flex-pack:justify;-ms-justify-content:space-between;-webkit-justify-content:space-between;justify-content:space-between}.type-basic-searchbar .basic-searchbar-input-flex{width:100%;height:100%;position:absolute;-moz-box-sizing:border-box;-webkit-box-sizing:border-box;box-sizing:border-box;display:-webkit-box;display:-moz-box;display:-ms-flexbox;display:-webkit-flex;display:flex;-ms-box-align:center;-webkit-box-align:center;box-align:center;-ms-flex-align:center;-webkit-flex-align:center;flex-align:center;-ms-align-items:center;-webkit-align-items:center;align-items:center;-ms-box-pack:start;-webkit-box-pack:start;box-pack:start;-ms-flex-pack:start;-webkit-flex-pack:start;flex-pack:start;-ms-justify-content:flex-start;-webkit-justify-content:flex-start;justify-content:flex-start}.type-basic-searchbar .basic-searchbar-input-flex .basic-searchbar-icon,.type-basic-searchbar .basic-searchbar-input-flex .basic-searchbar-icon-faux{-ms-flex-grow:0;-webkit-flex-grow:0;flex-grow:0;-ms-flex-shrink:0;-webkit-flex-shrink:0;flex-shrink:0}.type-basic-select.ui-selected,.type-basic-select.display-on-top{position:absolute;z-index:100 !important}.type-basic-select .basic-select-contextmenu{display:none;position:absolute;min-width:75%;box-sizing:border-box}.type-basic-select.current-component .basic-select-contextmenu{display:block}.type-basic-select .basic-select-item{position:relative;white-space:nowrap;display:-webkit-box;display:-moz-box;display:-ms-flexbox;display:-webkit-flex;display:flex;-ms-flex-direction:row;-moz-flex-direction:row;-webkit-flex-direction:row;flex-direction:row}.type-basic-select .basic-select-item .error-msg{-ms-align-self:center;-webkit-align-self:center;align-self:center;-ms-flex-item-align:center;-webkit-flex-item-align:center;flex-item-align:center;width:100%}.type-basic-select .basic-select-item .image{-ms-align-self:center;-webkit-align-self:center;align-self:center;-ms-flex-item-align:center;-webkit-flex-item-align:center;flex-item-align:center;display:-webkit-box;display:-moz-box;display:-ms-flexbox;display:-webkit-flex;display:flex;-ms-justify-content:center;-webkit-justify-content:center;justify-content:center;-ms-box-pack:center;-webkit-box-pack:center;box-pack:center;-ms-flex-pack:center;-webkit-flex-pack:center;flex-pack:center}.type-basic-select .basic-select-item .image img{-ms-align-self:center;-webkit-align-self:center;align-self:center;-ms-flex-item-align:center;-webkit-flex-item-align:center;flex-item-align:center;display:none}.type-basic-select .basic-select-item.active img{display:block}.type-basic-select .select-trigger{overflow:hidden;height:100%;-moz-box-sizing:border-box;-webkit-box-sizing:border-box;box-sizing:border-box;text-overflow:ellipsis}.type-basic-select .select-trigger-icon{height:100%;float:right;background:center center no-repeat;background-size:50%}.type-basic-dropdown.ui-selected,.type-basic-dropdown.display-on-top{position:absolute;z-index:100 !important}.type-basic-dropdown.position-dropdown-flex-end .basic-dropdown-wrapper{-ms-justify-content:flex-end;-webkit-justify-content:flex-end;justify-content:flex-end;-ms-box-pack:end;-webkit-box-pack:end;box-pack:end;-ms-flex-pack:end;-webkit-flex-pack:end;flex-pack:end}.type-basic-dropdown.position-dropdown-center .basic-dropdown-wrapper{-ms-justify-content:center;-webkit-justify-content:center;justify-content:center;-ms-box-pack:center;-webkit-box-pack:center;box-pack:center;-ms-flex-pack:center;-webkit-flex-pack:center;flex-pack:center}.type-basic-dropdown.position-dropdown-flex-start .basic-dropdown-wrapper{-ms-justify-content:flex-start;-webkit-justify-content:flex-start;justify-content:flex-start;-ms-box-pack:start;-webkit-box-pack:start;box-pack:start;-ms-flex-pack:start;-webkit-flex-pack:start;flex-pack:start}.type-basic-dropdown .basic-dropdown-wrapper{display:-webkit-box;display:-moz-box;display:-ms-flexbox;display:-webkit-flex;display:flex}.type-basic-dropdown .basic-dropdown-contextmenu{display:none}.type-basic-dropdown.current-component .basic-dropdown-contextmenu{display:block}.type-basic-dropdown .basic-dropdown-item{position:relative;white-space:nowrap}.type-basic-dropdown .dropdown-trigger{overflow:hidden;height:100%;-moz-box-sizing:border-box;-webkit-box-sizing:border-box;box-sizing:border-box;display:-webkit-box;display:-moz-box;display:-ms-flexbox;display:-webkit-flex;display:flex;-ms-flex-wrap:nowrap;-moz-flex-wrap:nowrap;-webkit-flex-wrap:nowrap;flex-wrap:nowrap;-ms-justify-content:space-between;-webkit-justify-content:space-between;justify-content:space-between;-ms-box-pack:justify;-webkit-box-pack:justify;box-pack:justify;-ms-flex-pack:justify;-webkit-flex-pack:justify;flex-pack:justify}.type-basic-dropdown .basic-dropdown-active-value{overflow:hidden;text-overflow:ellipsis;white-space:nowrap;display:block;min-width:1px;-ms-flex-grow:99999;-webkit-flex-grow:99999;flex-grow:99999}.type-basic-dropdown .dropdown-trigger-icon{height:100%;-ms-flex-grow:1;-webkit-flex-grow:1;flex-grow:1;display:-webkit-box;display:-moz-box;display:-ms-flexbox;display:-webkit-flex;display:flex;-ms-align-items:center;-webkit-align-items:center;align-items:center}.type-basic-dropdown .dropdown-trigger-icon img{width:auto;height:60%}.type-basic-dropdown iframe.fr-iframe{width:100%}.type-basic-radiobutton label{display:-webkit-box;display:-moz-box;display:-ms-flexbox;display:-webkit-flex;display:flex;-ms-align-items:top;-webkit-align-items:top;align-items:top;-ms-box-align:top;-webkit-box-align:top;box-align:top;-ms-flex-align:top;-webkit-flex-align:top;flex-align:top}.type-basic-radiobutton .bordered-circle{box-sizing:border-box;border-radius:50%;border-style:solid;position:relative}.type-basic-radiobutton .bordered-circle .circle{top:50%;left:50%;display:none;box-sizing:border-box;border-radius:50%;background-clip:content-box;border:0px solid transparent;position:absolute}.type-basic-radiobutton input:checked+label .circle{display:block}.type-basic-switch input{display:none}.type-basic-switch label{display:flex;align-items:center;height:100%;width:100%}.type-basic-switch .switch-background{display:block;position:relative;-webkit-box-sizing:border-box;-moz-box-sizing:border-box;box-sizing:border-box;-webkit-transition:all .3s ease-in;-moz-transition:all .3s ease-in;-o-transition:all .3s ease-in;transition:all .3s ease-in}.type-basic-switch .switch{position:absolute;-webkit-box-sizing:border-box;-moz-box-sizing:border-box;box-sizing:border-box;-webkit-transition:all .3s ease-in;-moz-transition:all .3s ease-in;-o-transition:all .3s ease-in;transition:all .3s ease-in;top:50%;-webkit-transform:translate(0, -50%);-moz-transform:translate(0, -50%);-o-transform:translate(0, -50%);transform:translate(0, -50%)}.type-basic-pagecontroller .basic-pagecontroller-inner{width:100%;height:100%;-moz-box-sizing:border-box;box-sizing:border-box;display:-webkit-box;display:-webkit-flexbox;display:-ms-flexbox;display:-webkit-flex;display:flex}.type-basic-pagecontroller .basic-pagecontroller-button{height:100%;-webkit-box-flex:1;-webkit-flex-grow:1;-ms-flex-grow:1;flex-grow:1;display:-webkit-box;-webkit-box-orient:horizontal;-webkit-box-pack:center;-webkit-box-align:center;display:-webkit-flexbox;display:-ms-flexbox;display:-webkit-flex;display:flex;-ms-justify-content:center;-webkit-justify-content:center;justify-content:center}.type-basic-pagecontroller .basic-pagecontroller-button input{display:none}.type-basic-pagecontroller .basic-pagecontroller-button label{height:100%;display:block}.type-basic-progressbar .progressbar-bar{width:100%;height:100%}.type-basic-progressbar .progressbar-bar-filled{height:100%}.type-basic-buttongroup .basic-buttongroup-inner{width:100%;height:100%;-moz-box-sizing:border-box;box-sizing:border-box;display:-webkit-box;display:-moz-box;display:-ms-flexbox;display:-webkit-flex;display:flex}.type-basic-buttongroup .basic-buttongroup-button{-webkit-box-flex:1;-ms-flex-grow:1;-webkit-flex-grow:1;flex-grow:1;-ms-flex-basis:1px;-webkit-flex-basis:1px;flex-basis:1px;position:relative;overflow:hidden}.type-basic-buttongroup .basic-buttongroup-button input{display:none}.type-basic-buttongroup .basic-buttongroup-button label{width:100%;height:100%;text-align:center;box-sizing:border-box;display:-webkit-box;-webkit-box-orient:horizontal;-webkit-box-pack:center;-webkit-box-align:center;display:-webkit-box;display:-moz-box;display:-ms-flexbox;display:-webkit-flex;display:flex;-ms-align-items:center;-webkit-align-items:center;align-items:center;-ms-box-align:center;-webkit-box-align:center;box-align:center;-ms-flex-align:center;-webkit-flex-align:center;flex-align:center;-ms-justify-content:center;-webkit-justify-content:center;justify-content:center;-ms-box-pack:center;-webkit-box-pack:center;box-pack:center;-ms-flex-pack:center;-webkit-flex-pack:center;flex-pack:center;position:absolute;top:0;left:0;right:0;bottom:0}.type-basic-buttongroup .basic-buttongroup-button label .icon-wrapper{max-width:100%;position:relative}.type-basic-buttongroup .basic-buttongroup-button label .icon-wrapper .icon{position:absolute;top:0;left:0;right:0;bottom:0}.type-basic-buttongroup .basic-buttongroup-button:first-child{border-left:0 none !important}.type-basic-buttongroup.iconpos-top .basic-buttongroup-button label{-ms-flex-direction:column;-moz-flex-direction:column;-webkit-flex-direction:column;flex-direction:column}.type-basic-buttongroup.iconpos-left .basic-buttongroup-button label,.type-basic-buttongroup.iconpos-right .basic-buttongroup-button label,.type-basic-buttongroup.iconpos-none .basic-buttongroup-button label,.type-basic-buttongroup.iconpos-notext .basic-buttongroup-button label{-ms-flex-direction:row;-moz-flex-direction:row;-webkit-flex-direction:row;flex-direction:row}.type-basic-buttongroup.iconpos-top .basic-buttongroup-button label .caption{-ms-flex-grow:1;-webkit-flex-grow:1;flex-grow:1}.type-basic-buttongroup.iconpos-top.iconSize-1 .basic-buttongroup-button label .icon-wrapper{-ms-flex-grow:1.5;-webkit-flex-grow:1.5;flex-grow:1.5}.type-basic-buttongroup.iconpos-top.iconSize-2 .basic-buttongroup-button label .icon-wrapper{-ms-flex-grow:3;-webkit-flex-grow:3;flex-grow:3}.type-basic-buttongroup.iconpos-top.iconSize-3 .basic-buttongroup-button label .icon-wrapper{-ms-flex-grow:4.5;-webkit-flex-grow:4.5;flex-grow:4.5}.type-basic-buttongroup.iconpos-top.iconSize-4 .basic-buttongroup-button label .icon-wrapper{-ms-flex-grow:6;-webkit-flex-grow:6;flex-grow:6}.type-basic-buttongroup.iconpos-top.iconSize-5 .basic-buttongroup-button label .icon-wrapper{-ms-flex-grow:8.5;-webkit-flex-grow:8.5;flex-grow:8.5}.type-basic-buttongroup .icon{overflow:hidden;background-position:center center;background-repeat:no-repeat;background-size:auto 60%;-webkit-mask-size:auto 60%;mask-size:auto 60%;-webkit-mask-repeat:no-repeat;mask-repeat:no-repeat;-webkit-mask-position:center center;mask-position:center center}.type-basic-buttongroup .icon img{opacity:0}.type-basic-buttongroup.type-basic-buttongroup div div label .top{display:inline-block;width:100%;height:25%;float:left}.type-basic-buttongroup.horizontal.textAlign-right:not(.iconpos-top) .basic-buttongroup-button label{-ms-justify-content:flex-end;-webkit-justify-content:flex-end;justify-content:flex-end;-ms-box-pack:end;-webkit-box-pack:end;box-pack:end;-ms-flex-pack:end;-webkit-flex-pack:end;flex-pack:end;text-align:right}.type-basic-buttongroup.horizontal.textAlign-left:not(.iconpos-top) .basic-buttongroup-button label{-ms-justify-content:flex-start;-webkit-justify-content:flex-start;justify-content:flex-start;-ms-box-pack:flex-start;-webkit-box-pack:flex-start;box-pack:flex-start;-ms-flex-pack:flex-start;-webkit-flex-pack:flex-start;flex-pack:flex-start;text-align:left}.type-basic-buttongroup.horizontal.textAlign-center:not(.iconpos-top) .basic-buttongroup-button label{-ms-justify-content:center;-webkit-justify-content:center;justify-content:center;-ms-box-pack:center;-webkit-box-pack:center;box-pack:center;-ms-flex-pack:center;-webkit-flex-pack:center;flex-pack:center;text-align:center}.type-basic-buttongroup.horizontal.textAlign-right.iconpos-top .basic-buttongroup-button label{-ms-align-items:flex-end;-webkit-align-items:flex-end;align-items:flex-end;-ms-box-align:flex-end;-webkit-box-align:flex-end;box-align:flex-end;-ms-flex-align:flex-end;-webkit-flex-align:flex-end;flex-align:flex-end;text-align:right}.type-basic-buttongroup.horizontal.textAlign-left.iconpos-top .basic-buttongroup-button label{-ms-align-items:flex-start;-webkit-align-items:flex-start;align-items:flex-start;-ms-box-align:flex-start;-webkit-box-align:flex-start;box-align:flex-start;-ms-flex-align:flex-start;-webkit-flex-align:flex-start;flex-align:flex-start;text-align:left}.type-basic-buttongroup.horizontal.textAlign-center.iconpos-top .basic-buttongroup-button label{-ms-align-items:center;-webkit-align-items:center;align-items:center;-ms-box-align:center;-webkit-box-align:center;box-align:center;-ms-flex-align:center;-webkit-flex-align:center;flex-align:center;text-align:center}.type-basic-buttongroup.horizontal.textAlign-justify .basic-buttongroup-button label{text-align:justify}.type-basic-buttongroup.vertical.textAlign-right .basic-buttongroup-button label{-ms-justify-content:flex-end;-webkit-justify-content:flex-end;justify-content:flex-end;-ms-box-pack:end;-webkit-box-pack:end;box-pack:end;-ms-flex-pack:end;-webkit-flex-pack:end;flex-pack:end;text-align:right}.type-basic-buttongroup.vertical.textAlign-left .basic-buttongroup-button label{-ms-justify-content:left;-webkit-justify-content:left;justify-content:left;-ms-box-pack:left;-webkit-box-pack:left;box-pack:left;-ms-flex-pack:left;-webkit-flex-pack:left;flex-pack:left;text-align:left}.type-basic-buttongroup.vertical.textAlign-center .basic-buttongroup-button label{-ms-justify-content:center;-webkit-justify-content:center;justify-content:center;-ms-box-pack:center;-webkit-box-pack:center;box-pack:center;-ms-flex-pack:center;-webkit-flex-pack:center;flex-pack:center;text-align:center}.type-basic-buttongroup.vertical.textAlign-justify .basic-buttongroup-button label{text-align:justify}.type-basic-buttongroup.vertical .icon-wrapper{-ms-flex-shrink:0;-webkit-flex-shrink:0;flex-shrink:0}.type-basic-buttongroup.vertical .basic-buttongroup-inner{-ms-flex-direction:column;-moz-flex-direction:column;-webkit-flex-direction:column;flex-direction:column}.type-basic-buttongroup.vertical .basic-buttongroup-button{position:relative}.type-basic-buttongroup.vertical .basic-buttongroup-button label{position:absolute;top:0;right:0;bottom:0;left:0}.type-basic-checkboxlist .basic-checkboxlist-inner{width:100%;height:100%;-moz-box-sizing:border-box;box-sizing:border-box;overflow:hidden;display:-webkit-box;display:-moz-box;display:-ms-flexbox;display:-webkit-flex;display:flex}.type-basic-checkboxlist .basic-checkboxlist-button{position:relative;-webkit-box-flex:1;-ms-flex-grow:1;-webkit-flex-grow:1;flex-grow:1;-ms-flex-basis:1px;-webkit-flex-basis:1px;flex-basis:1px}.type-basic-checkboxlist .basic-checkboxlist-button:first-child{border-left:0 none !important}.type-basic-checkboxlist .basic-checkboxlist-button input{display:none}.type-basic-checkboxlist .basic-checkboxlist-button label{width:auto;height:100%;text-align:center;box-sizing:border-box;display:-webkit-box;-webkit-box-orient:horizontal;-webkit-box-pack:center;-webkit-box-align:center;display:-webkit-box;display:-moz-box;display:-ms-flexbox;display:-webkit-flex;display:flex;-ms-align-items:center;-webkit-align-items:center;align-items:center;-ms-box-align:center;-webkit-box-align:center;box-align:center;-ms-flex-align:center;-webkit-flex-align:center;flex-align:center;-ms-justify-content:space-between;-webkit-justify-content:space-between;justify-content:space-between;-ms-box-pack:space-between;-webkit-box-pack:space-between;box-pack:space-between;-ms-flex-pack:space-between;-webkit-flex-pack:space-between;flex-pack:space-between}.type-basic-checkboxlist.iconpos-top .basic-checkboxlist-button label{-ms-flex-direction:column;-moz-flex-direction:column;-webkit-flex-direction:column;flex-direction:column}.type-basic-checkboxlist.iconpos-left .basic-checkboxlist-button label,.type-basic-checkboxlist.iconpos-right .basic-checkboxlist-button label,.type-basic-checkboxlist.iconpos-none .basic-checkboxlist-button label,.type-basic-checkboxlist.iconpos-notext .basic-checkboxlist-button label{-ms-flex-direction:row;-moz-flex-direction:row;-webkit-flex-direction:row;flex-direction:row}.type-basic-checkboxlist.iconpos-left .caption{order:2}.type-basic-checkboxlist.iconpos-left .icon{order:1}.type-basic-checkboxlist.iconpos-right .caption{order:1}.type-basic-checkboxlist.iconpos-right .icon{order:2}.type-basic-checkboxlist .icon-box{display:-webkit-box;display:-moz-box;display:-ms-flexbox;display:-webkit-flex;display:flex;-ms-justify-content:space-between;-webkit-justify-content:space-between;justify-content:space-between;-ms-box-pack:space-between;-webkit-box-pack:space-between;box-pack:space-between;-ms-flex-pack:space-between;-webkit-flex-pack:space-between;flex-pack:space-between;-ms-flex-shrink:0;-webkit-flex-shrink:0;flex-shrink:0}.type-basic-checkboxlist label .activeIcon{display:none}.type-basic-checkboxlist label .inactiveIcon{display:block}.type-basic-checkboxlist input:checked+label .activeIcon{display:block}.type-basic-checkboxlist input:checked+label .inactiveIcon{display:none}.type-basic-checkboxlist .icon img{-ms-align-self:center;-webkit-align-self:center;align-self:center;-ms-flex-item-align:center;-webkit-flex-item-align:center;flex-item-align:center;max-width:100%;max-height:100%}.type-basic-checkboxlist .caption{width:100%;-ms-flex-shrink:9999;-webkit-flex-shrink:9999;flex-shrink:9999}.type-basic-checkboxlist.type-basic-checkboxlist div div label .top{display:inline-block;width:100%;height:25%;float:left}.type-basic-checkboxlist.horizontal.textAlign-right:not(.iconpos-top) .basic-checkboxlist-button label{text-align:right}.type-basic-checkboxlist.horizontal.textAlign-left:not(.iconpos-top) .basic-checkboxlist-button label{text-align:left}.type-basic-checkboxlist.horizontal.textAlign-center:not(.iconpos-top) .basic-checkboxlist-button label{text-align:center}.type-basic-checkboxlist.horizontal.textAlign-justify .basic-checkboxlist-button label{text-align:justify}.type-basic-checkboxlist.vertical.textAlign-right .basic-checkboxlist-button label{text-align:right}.type-basic-checkboxlist.vertical.textAlign-left .basic-checkboxlist-button label{text-align:left}.type-basic-checkboxlist.vertical.textAlign-center .basic-checkboxlist-button label{text-align:center}.type-basic-checkboxlist.vertical.textAlign-justify .basic-checkboxlist-button label{text-align:justify}.type-basic-checkboxlist.vertical .basic-checkboxlist-inner{-ms-flex-direction:column;-moz-flex-direction:column;-webkit-flex-direction:column;flex-direction:column}.type-basic-checkboxlist.vertical .basic-checkboxlist-button label{position:absolute;top:0;right:0;bottom:0;left:0}.type-basic-circularprogressbar.type-basic-loader .circularprogressbar{animation:basic-loader-rotation infinite .75s linear}.type-basic-circularprogressbar .circularprogressbar-bar{width:100%;height:100%}.type-basic-circularprogressbar .circularprogressbar-bar-filled{height:100%}@-webkit-keyframes basic-loader-rotation{0%{-webkit-transform:rotate(0);-ms-transform:rotate(0);-o-transform:rotate(0);transform:rotate(0)}100%{-webkit-transform:rotate(360deg);-ms-transform:rotate(360deg);-o-transform:rotate(360deg);transform:rotate(360deg)}}@-moz-keyframes basic-loader-rotation{0%{-webkit-transform:rotate(0);-ms-transform:rotate(0);-o-transform:rotate(0);transform:rotate(0)}100%{-webkit-transform:rotate(360deg);-ms-transform:rotate(360deg);-o-transform:rotate(360deg);transform:rotate(360deg)}}@-o-keyframes basic-loader-rotation{0%{-webkit-transform:rotate(0);-ms-transform:rotate(0);-o-transform:rotate(0);transform:rotate(0)}100%{-webkit-transform:rotate(360deg);-ms-transform:rotate(360deg);-o-transform:rotate(360deg);transform:rotate(360deg)}}@keyframes basic-loader-rotation{0%{-webkit-transform:rotate(0);-ms-transform:rotate(0);-o-transform:rotate(0);transform:rotate(0)}100%{-webkit-transform:rotate(360deg);-ms-transform:rotate(360deg);-o-transform:rotate(360deg);transform:rotate(360deg)}}.type-basic-textfield input,.type-basic-textfield .faux-input{-moz-box-sizing:border-box;-webkit-box-sizing:border-box;box-sizing:border-box;height:100%;width:100%;border:medium none;-webkit-appearance:none;-moz-appearance:none;appearance:none;overflow:hidden}.type-basic-textfield .faux-input{display:-webkit-box;-webkit-box-orient:horizontal;-webkit-box-pack:center;-webkit-box-align:center;display:-webkit-flexbox;display:-ms-flexbox;display:-webkit-flex;display:flex;-webkit-flex-align:center;-ms-flex-align:center;-webkit-align-items:center;align-items:center;white-space:nowrap;overflow:hidden}.type-basic-textfield .faux-input:empty,.type-basic-textfield .faux-input.placeholder-input{display:none}.type-basic-textfield .faux-input:empty+.faux-input.placeholder-input{display:-webkit-box;display:-webkit-flexbox;display:-ms-flexbox;display:-webkit-flex;display:flex}.type-basic-textfield.box.current-component [data-editableProperty] textarea{height:100% !important}.type-basic-textfield.type-basic-textfield-password .faux-input:not(.placeholder-input),.type-basic-textfield.type-basic-textfield-password.box.current-component [data-editableProperty] textarea{-webkit-text-security:disc}.type-basic-textfield input[type=number]::-webkit-inner-spin-button,.type-basic-textfield input[type=number]::-webkit-outer-spin-button{-webkit-appearance:none;margin:0}.type-basic-textarea>textarea,.type-basic-textarea .faux-input{-moz-box-sizing:border-box;-webkit-box-sizing:border-box;box-sizing:border-box;height:100%;width:100%;resize:none;border:medium none;-webkit-appearance:none;-moz-appearance:none;appearance:none}.type-basic-textarea .faux-input:empty,.type-basic-textarea .faux-input.placeholder-input{display:none}.type-basic-textarea .faux-input:empty+.faux-input.placeholder-input{display:block}.type-basic-searchbar input,.type-basic-searchbar .basic-searchbar-faux-input{margin:0 16px}.type-basic-searchbar .basic-searchbar-icon{margin-left:17px}.type-basic-searchbar .basic-searchbar-icon-faux{margin-left:17px}.type-basic-searchbar .basic-searchbar-icon-erase{margin-right:13px}.type-basic-searchbar .basic-searchbar-input-overlay .placeholder-input,.type-basic-searchbar .basic-searchbar-faux-input-overlay .placeholder-input{margin-left:16px;margin-right:17px}.type-basic-searchbar.textAlign-right .basic-searchbar-faux-input-overlay .placeholder-input,.type-basic-searchbar.textAlign-right .basic-searchbar-input-overlay .placeholder-input{margin-right:38px}.type-basic-searchbar .basic-searchbar-icon-faux~input,.type-basic-searchbar .basic-searchbar-icon-faux~.basic-searchbar-faux-input{margin:0 12px}.type-basic-searchbar .basic-searchbar-icon-faux~.basic-searchbar-input-overlay .placeholder-input,.type-basic-searchbar .basic-searchbar-icon-faux~.basic-searchbar-faux-input-overlay .placeholder-input{margin-left:12px}.type-basic-select .basic-select-contextmenu{padding:8px 0px}.type-basic-select .basic-select-contextmenu .basic-select-item .error-msg{margin-right:8px}.type-basic-select .basic-select-contextmenu .basic-select-item .image{width:16px;height:16px;margin:0px 8px}.type-basic-select .basic-select-contextmenu .basic-select-item .image img{max-width:16px;max-height:16px}.type-basic-select .select-trigger{padding-left:16px}.type-basic-dropdown .basic-dropdown-contextmenu{padding:8px 0px}.type-basic-dropdown .basic-dropdown-item{padding:8px 26px}.type-basic-dropdown .dropdown-trigger{padding-left:10px}.type-basic-dropdown .dropdown-trigger-icon img{padding:0 16px 0 12px}.type-basic-radiobutton label{border-width:2px}.type-basic-tabbar.type-basic-tabbar-icon-top ul li label .caption{margin-top:-5px}.type-basic-checkboxlist label{padding:0px 12px}.type-basic-checkboxlist .icon,.type-basic-checkboxlist .caption{margin:0px 4px}.type-basic-buttongroup label{padding:0 12px}.type-basic-buttongroup .icon-wrapper,.type-basic-buttongroup .caption{margin:0 4px}.type-basic-buttongroup.iconpos-top .caption{margin-top:8px}.type-basic-buttongroup.iconpos-top .icon-wrapper{margin-top:8px}.type-basic-textfield input,.type-basic-textfield .faux-input{padding:0 16px}.type-basic-textarea>textarea,.type-basic-textarea .faux-input{padding:16px}
```
