## Supplement File 1 for "Post Induction Hypotension prediction during general anesthesia using Machine Learning Techniques": player-export.css

```
/*!
 * 
 *                                                                       
 *                              ::;;;;                                   
 *    ::,,,,::    ::,,  ,,,,::::::11ii::,,::,,,,::      ::::,,::,,,,::   
 *  ,,111111ii,,::1111::111111ii::111111::111111ii,,    ii11,,ii111111,, 
 *  11ii::;;11;;ii11::iiii::;;11;;11ii::ii11::::11ii    ii11;;11;;::ii11 
 *  11;;  ::11ii11;;::11ii  ::11ii11ii,,iiii..  iiii    ii11;;11::  ;;11 
 *  1111;;ii11;;11;;,,ii11::ii11;;ii11;;;;11;;;;11;;;;;;ii11::11ii;;11ii 
 *  11111111;;::11;;  ::ii1111;;  ::ii11::ii1111ii::11ii;;11,,;;1111ii:: 
 *  11;;,,::  ,,::,,      ::,,        ::::  ::::    ,,,,::::    ::,,     
 *  ;;;;                                                                 
 *                                                                       
 *  Build: 12/5/2022, 11:54:24 AM
 */

/*!
 * Waves v0.5.5
 * http://fian.my.id/Waves
 *
 * Copyright 2014 Alfiana E. Sibuea and other contributors
 * Released under the MIT license
 * https://github.com/fians/Waves/blob/master/LICENSE
 */.mask-inner{position:relative;background-size:100% 100%;background-repeat:no-repeat}.mask-inner .mask-inner{transform:none!important}.mask-border .mborder,.mask-filter{height:100%;width:100%}.mask-border .mborder{border:1px solid hsla(0,0%,100%,.8);position:absolute;pointer-events:none}.mask-border .area-border{border:1px solid #00a1c0;left:0;top:0;position:absolute;transform-origin:0 0;box-sizing:border-box}.mask-border .mask-radius{width:100%;height:100%;overflow:hidden;position:absolute}.mask-border .mask-radius .mask-radius-border{position:relative;width:100%;height:100%;border:1px solid hsla(0,0%,100%,.8)}.mask-border.hide-handles .prx-resizable-handle{opacity:0;pointer-events:none!important}.mask-border.hide-handles .area-border{border:1px dashed #b4bcbf}.mask-wrapper{overflow:hidden;height:100%;pointer-events:none}.mask-wrapper.borderPos-inside{box-sizing:border-box}.mask-wrapper.borderPos-outside{width:100%;height:100%}.mask-wrapper.borderPos-outside .mask-inner{box-sizing:content-box}.mask-edit-mode-handles{pointer-events:none}.mask-edit-mode-handles.hide-handles .prx-resizable-handle,.mask-edit-mode-handles.hide-handles .prx-rotate-handle{opacity:0;pointer-events:none!important}.mask-edit-mode-handles.hide-handles .xborder{border-color:#b4bcbf!important}abbr,address,article,aside,audio,b,blockquote,body,caption,cite,code,dd,del,dfn,div,dl,dt,em,fieldset,figure,footer,form,h1,h2,h3,h4,h5,h6,header,hgroup,html,i,iframe,img,ins,kbd,label,legend,li,mark,menu,nav,object,ol,p,pre,q,samp,section,small,span,strong,sub,sup,table,tbody,td,tfoot,th,thead,time,tr,ul,var,video{margin:0;padding:0;border:0;outline:0;font-size:100%;background:transparent}article,aside,details,figcaption,figure,footer,header,hgroup,nav,section{display:block}audio,canvas,video{display:inline-block;*display:inline;*zoom:1}[hidden],audio:not([controls]){display:none}html{font-size:100%;-webkit-text-size-adjust:100%;-ms-text-size-adjust:100%}body{margin:0;font-size:13px}body,button,input,select,textarea{font-family:sans-serif;color:#222}a{color:#00e}a:visited{color:#551a8b}a:hover{color:#06e}a:focus{outline:thin dotted}a:active,a:hover{outline:0}abbr[title]{border-bottom:1px dotted}b,strong{font-weight:700}blockquote{margin:1em 40px}dfn{font-style:italic}hr{display:block;height:1px;border:0;border-top:1px solid #ccc;margin:1em 0;padding:0}ins{background:#ff9;text-decoration:none}ins,mark{color:#000}mark{background:#ff0;font-style:italic;font-weight:700}code,kbd,pre,samp{font-family:monospace,serif;_font-family:courier new,monospace;font-size:1em}pre{white-space:pre;white-space:pre-wrap;word-wrap:break-word}q{quotes:none}q:after,q:before{content:"";content:none}small{font-size:85%}sub,sup{font-size:75%;line-height:0;position:relative;vertical-align:baseline}sup{top:-.5em}sub{bottom:-.25em}ol,ul{margin:1em 0;padding:0 0 0 40px}dd{margin:0 0 0 40px}nav ol,nav ul{list-style:none;list-style-image:none;margin:0;padding:0}img{border:0;-ms-interpolation-mode:bicubic}svg:not(:root){overflow:hidden}figure,form{margin:0}fieldset{margin:0}fieldset,legend{border:0;padding:0}legend{*margin-left:-7px}button,input,select,textarea{font-size:100%;margin:0;vertical-align:baseline;*vertical-align:middle}button,input{line-height:normal;*overflow:visible}table button,table input{*overflow:auto}[role=button],button,input[type=button],input[type=reset],input[type=submit]{-webkit-appearance:button}input[type=checkbox],input[type=radio]{box-sizing:border-box;padding:0}input[type=search]{-webkit-appearance:textfield;-moz-box-sizing:content-box;-webkit-box-sizing:content-box;box-sizing:content-box}input[type=search]::-webkit-search-decoration{-webkit-appearance:none}button::-moz-focus-inner{border:0;padding:0}textarea{overflow:auto;vertical-align:top;resize:vertical}input:invalid,textarea:invalid{background-color:#f0dddd}table{border-collapse:collapse;border-spacing:0}td{vertical-align:top}.nocallout{-webkit-touch-callout:none}textarea[contenteditable]{-webkit-appearance:none}.gifhidden{position:absolute;left:-100%}.ir{display:block;border:0;text-indent:-999em;overflow:hidden;background-color:transparent;background-repeat:no-repeat;text-align:left;direction:ltr}.ir br{display:none}.hidden{display:none!important;visibility:hidden}.visuallyhidden{border:0;clip:rect(0 0 0 0);height:1px;margin:-1px;overflow:hidden;padding:0;position:absolute;width:1px}.visuallyhidden.focusable:active,.visuallyhidden.focusable:focus{clip:auto;height:auto;margin:0;overflow:visible;position:static;width:auto}.invisible{visibility:hidden}.clearfix:after,.clearfix:before{content:"";display:table}.clearfix:after{clear:both}.clearfix{*zoom:1}@media print{*{background:transparent!important;color:#000!important;text-shadow:none!important;filter:none!important;-ms-filter:none!important}a,a:visited{text-decoration:underline}a[href]:after{content:" (" attr(href) ")"}abbr[title]:after{content:" (" attr(title) ")"}.ir a:after,a[href^="#"]:after,a[href^="javascript:"]:after{content:""}blockquote,pre{border:1px solid #999;page-break-inside:avoid}thead{display:table-header-group}img,tr{page-break-inside:avoid}img{max-width:100%!important}@page{margin:.5cm}h2,h3,p{orphans:3;widows:3}h2,h3{page-break-after:avoid}}#eval-iframe{display:none}body{-webkit-appearance:none;-webkit-box-flex:1;-webkit-touch-callout:none;-webkit-tap-highlight-color:rgba(0,0,0,0)}*{-webkit-user-select:none;-khtml-user-select:none;-moz-user-select:-moz-none;-o-user-select:none;user-select:none}input,textarea{-webkit-user-select:text;-khtml-user-select:text;-moz-user-select:text;-o-user-select:text;user-select:text}#dragarea{font-family:Helvetica,Arial,sans-serif;text-align:left}.text{height:95%;overflow:auto}.wrap{overflow:hidden}.pos,.spos{position:absolute}.action-highlight{position:absolute;top:0;left:0;height:100%;width:100%;background:rgba(255,255,0,.5);background:rgba(64,208,255,.3);opacity:0;pointer-events:none;-webkit-transition:opacity .2s ease-in;transition:opacity .2s ease-in;border:2px solid #40c8f4;padding:3px;box-sizing:border-box}.action-highlight-simple-visible,.action-highlight-visible{opacity:1}#appModeNote{background-color:#333;border-top:5px solid #000;bottom:0;color:#f0f0f0;display:none;font-family:helvetica;left:0;padding:10px 0;position:fixed;text-align:center;width:100%}#appModeNote em{display:block;font-size:20px;font-weight:700;line-height:26px}#appModeNote span{display:block;font-size:14px;line-height:20px}.hidden{display:none}.prx-page.loadedFrom{display:block}.prx-page.loadedTo{z-index:999999}.prx-page.loadedTo-1{z-index:10000000}.prx-page.loadedTo-2{z-index:10000001}.prx-page.loadedTo-3{z-index:10000002}.prx-page.loadedTo-4{z-index:10000003}.prx-page.loadedTo-5{z-index:10000004}.prx-page.loadedTo-6{z-index:10000005}.prx-page.loadedTo-7{z-index:10000006}.prx-page.loadedTo-8{z-index:10000007}.prx-page.loadedTo-9{z-index:10000008}.prx-page.loadedTo-10{z-index:10000009}.prx-page.loadedTo-11{z-index:10000010}.prx-page.loadedTo-12{z-index:10000011}.prx-page.loadedTo-13{z-index:10000012}.prx-page.loadedTo-14{z-index:10000013}.prx-page.loadedTo-15{z-index:10000014}.prx-page.loadedTo-16{z-index:10000015}.prx-page.loadedTo-17{z-index:10000016}.prx-page.loadedTo-18{z-index:10000017}.prx-page.loadedTo-19{z-index:10000018}.prx-page.loadedTo-20{z-index:10000019}.prx-page.loadedTo-21{z-index:10000020}.prx-page.loadedTo-22{z-index:10000021}.prx-page.loadedTo-23{z-index:10000022}.prx-page.loadedTo-24{z-index:10000023}.prx-page.loadedTo-25{z-index:10000024}.prx-page.loadedTo-26{z-index:10000025}.prx-page.loadedTo-27{z-index:10000026}.prx-page.loadedTo-28{z-index:10000027}.prx-page.loadedTo-29{z-index:10000028}.prx-page.loadedTo-30{z-index:10000029}#navigationbar,#statusbar{background:transparent 0 0;display:block;width:100%;border:0;top:0;position:fixed;z-index:1}#loader-wrapper{background:#f8f9fa;height:100%;left:0;position:fixed;top:0;width:100%;z-index:99999;font-size:11px}#loader-wrapper .progress{position:absolute;top:50%;left:50%;transform:translate(-50%,-50%);-ms-transform:translate(-50%,-50%);-webkit-transform:translate(-50%,-50%);width:50%;height:4px;background-color:#ddd}#loader-wrapper .progress-bar{position:relative;width:0;height:4px;-webkit-transition:.4s linear;-moz-transition:.4s linear;-o-transition:.4s linear;transition:.4s linear;-webkit-transition-property:width,background-color;-moz-transition-property:width,background-color;-o-transition-property:width,background-color;transition-property:width,background-color}#loader-wrapper .progress-bar:before,.progress-bar:after{content:"";position:absolute;top:0;left:0;right:0}#loader-wrapper .progress-bar:before{bottom:0;background-color:#ddd}#loader-wrapper .progress-bar:after{z-index:2;bottom:0;background:#00a1c0}#loader-wrapper #app-icon{position:absolute;top:50%;left:50%;transform:translate(-50%,-150%);-ms-transform:translate(-50%,-150%);-webkit-transform:translate(-50%,-150%);width:114px;height:114px}#loader-wrapper #poweredby{position:absolute;bottom:5%;left:50%;transform:translate(-50%);-ms-transform:translate(-50%);-webkit-transform:translate(-50%);width:100%;height:16px;background-image:url(/images/player/player-logo.svg);background-repeat:no-repeat;background-position:top;background-size:auto 200%;z-index:99999}body{-moz-transition:opacity .3s linear;-o-transition:opacity .3s linear;-webkit-transition:opacity .3s linear;transition:opacity .3s linear}.reloading{background:#fff!important;opacity:0}@media (min-width:481px) and (max-width:1079px){#loader-wrapper .progress,#loader-wrapper .progress-bar{height:4px}}@media (min-width:1080px){#loader-wrapper #poweredby{height:24px}#loader-wrapper .progress,#loader-wrapper .progress-bar{height:6px}}@media (width:1280px) and (height:768px){#loader-wrapper .progress,#loader-wrapper .progress-bar{height:2px}}.pointer-events-none{pointer-events:none!important}body .prx-page{-webkit-trans1form:translate3d(0,0,0)}.prx-page .type-symbol .box{-w1ebkit-transform:translateZ(0)}html{background:transparent}body{background:#fff;overflow:hidden}body.mobile-device-true *{-webkit-text-size-adjust:100%}body.mobile-device-false *{-webkit-text-size-adjust:initial}#window-wrapper{width:100%;height:100%;overflow:hidden;position:relative}#dragarea{background:transparent;display:none}#overlay,#quick-audios,#trash,#underlay{position:absolute;top:0;left:0}#quick-audios,#trash{display:none}.visible{display:block!important}.iScrollHorizontalScrollbar,.iScrollVerticalScrollbar{z-index:auto!important}.overlay{position:fixed;left:0;right:0;bottom:0;top:0}.ui-mobile-viewport-transitioning,.ui-mobile-viewport-transitioning .prx-page{o1verflow:visible!important}.box[style*="z-index:0;"],.box[style*="z-index: 0;"]{z-index:auto!important}.box[data-mpoverlay="1"]{pos1ition:fixed}#temp-for-external-link{display:none}#dragarea,html{background:transparent!important}.hide{display:none!important}*{outline:none}.ghost-component,.ghost-component *,.ghost-component .box *{pointer-events:none!important}#statusbar{position:fixed!important}.prx-page{position:absolute;display:none}.prx-page.prx-page-active,.prx-page[class*=prx-page-transitioning-]{display:block}.prx-page[class*=prx-page-transitioning-]{overflow:hidden}.prx-page.prx-page-transitioning-overlay-in-source,.prx-page.prx-page-transitioning-overlay-out-target{overflow:visible}.prx-page.prx-page-below{z-index:10}.prx-page.prx-page-above{z-index:20}#overlay{z-index:30}.prx-page.prx-page-transition-flip,.prx-page.prx-page-transition-turn{-webkit-backface-visibility:hidden;-moz-backface-visibility:hidden;backface-visibility:hidden}.prx-page.prx-page-transition-turn{-webkit-transform:translateZ(0);-moz-transform:translateZ(0);-webkit-transform-origin:0 center;-moz-transform-origin:0 center;transform-origin:0 center;transform:translateZ(0)}.prx-page.prx-page-transition-flow:not(.prx-page-transition-flow-overlay),.prx-page.prx-page-transition-overlay-top{box-shadow:0 0 20px rgba(0,0,0,.4)}.prx-page-above.prx-page-transition-notificationInWatchOS{transition:background-color .45s ease-out}.prx-page-above.prx-page-transition-notificationInWatchOS.prx-page-transition-notificationInWatchOS-notification-in{background-color:transparent!important;transition:background-color 0s ease-out}.device-cursor-touch,.device-cursor-touch *{cursor:url(/images/player/touch-cursor-64.png) 32 32,default!important;cursor:-webkit-image-set(url("/images/player/touch-cursor-64.png") 1x,url("/images/player/touch-cursor-64@2x.png") 2x) 32 32,default!important}.device-cursor-web,.device-cursor-web *{cursor:default}.device-cursor-web .delayedtap,.device-cursor-web .delayedtap *,.device-cursor-web .interaction-click,.device-cursor-web .interaction-click *,.device-cursor-web .interaction-tap,.device-cursor-web .interaction-tap *,.device-cursor-web .release,.device-cursor-web .release *,.device-cursor-web .touch,.device-cursor-web .touch *{cursor:pointer;cursor:hand}.device-cursor-web [data-component-type=text]{cursor:default}.device-cursor-web .move,.device-cursor-web .move *{cursor:move}.device-cursor-web input,.device-cursor-web textarea{cursor:text}.do-chrome-fix #window-wrapper{-webkit-perspective:1}.do-chrome-fix .pos{-webkit-backface-visibility:hidden;-webkit-transform:translateZ(0)}.do-chrome-fix *{-w1ebkit-transform:translateZ(0) scale(1) scaleX(1) skew(0deg,0deg) skewX(0deg) skewY(0deg) rotateX(0deg) rotateY(0deg) rotate(0deg)}.do-chrome-fix.dont-do-chrome-fix #window-wrapper{-webkit-perspective:none}.do-chrome-fix.dont-do-chrome-fix .pos{-webkit-backface-visibility:visible;-webkit-transform:none}.prx-page-transitioning:not(.prx-page-transitioning-overlay-in-source):not(.loadedFrom) [data-mpoverlay="1"]{display:none}#fps{position:fixed;z-index:9999;font-size:18px;top:20px;left:20px;background:rgba(0,0,0,.8);border-radius:6px;color:#fff;padding:3px 10px}#fps,.cbutton{pointer-events:none}.cbutton{position:absolute;display:inline-block;padding:0;border:none;background:none;color:#286aab;font-size:1.4em;overflow:visible;-webkit-transition:color .7s;transition:color .7s;-webkit-tap-highlight-color:rgba(0,0,0,0)}.cbutton.cbutton--click,.cbutton:focus{outline:none;color:#3c8ddc}.cbutton:after{position:absolute;width:100%;height:100%;border-radius:50%;content:"";opacity:0;pointer-events:none}.cbutton--effect-jelena:after{border:3px solid hsla(0,0%,82.7%,.7)}.cbutton--effect-jelena.cbutton--click:after{-webkit-animation:anim-effect-jelena .3s ease-out forwards;animation:anim-effect-jelena .3s ease-out forwards}@-webkit-keyframes anim-effect-jelena{0%{opacity:1;-webkit-transform:scale3d(.6,.6,1);transform:scale3d(.6,.6,1)}to{opacity:0;-webkit-transform:scale3d(1.2,1.2,1);transform:scale3d(1.2,1.2,1)}}@keyframes anim-effect-jelena{0%{opacity:1;-webkit-transform:scale3d(.5,.5,1);transform:scale3d(.5,.5,1)}to{opacity:0;-webkit-transform:scale3d(1.2,1.2,1);transform:scale3d(1.2,1.2,1)}}.cbutton--effect-sanja:after{background:hsla(0,0%,75.3%,.3)}.cbutton--effect-sanja.cbutton--click:after{-webkit-animation:anim-effect-sanja 1s ease-out forwards;animation:anim-effect-sanja 1s ease-out forwards}@-webkit-keyframes anim-effect-sanja{0%{opacity:1;-webkit-transform:scale3d(.5,.5,1);transform:scale3d(.5,.5,1)}25%{opacity:1;-webkit-transform:scaleX(1);transform:scaleX(1)}to{opacity:0;-webkit-transform:scaleX(1);transform:scaleX(1)}}@keyframes anim-effect-sanja{0%{opacity:1;-webkit-transform:scale3d(.5,.5,1);transform:scale3d(.5,.5,1)}25%{opacity:1;-webkit-transform:scaleX(1);transform:scaleX(1)}to{opacity:0;-webkit-transform:scaleX(1);transform:scaleX(1)}}#log{position:fixed;z-index:9999;font-size:24px;top:20px;right:20px;pointer-events:none}.watchOSscrollbars .iScrollVerticalScrollbar{position:fixed!important;width:12px!important;background-color:hsla(0,0%,100%,.3)!important;border-radius:8px!important;z-index:99999!important}.watchOSscrollbars .iScrollIndicator{background:#fff!important;border-radius:8px!important;left:2px!important;width:8px!important}.applewatch-rounded-corners{-webkit-clip-path:inset(0 0 0 0 round 63px);clip-path:inset(0 0 0 0 round 63px)}.group-action-prediv{position:absolute}.player .type-symbol.type-symbol-transparent .group-action-prediv{pointer-events:auto}.initialise-hidden-container{display:block!important;visibility:hidden!important}.a-enter-vr{height:0!important}.fullscreen-vr .prx-page{transform:none!important;position:fixed!important}

/*!
 * Waves v0.5.5
 * http://fian.my.id/Waves
 *
 * Copyright 2014 Alfiana E. Sibuea and other contributors
 * Released under the MIT license
 * https://github.com/fians/Waves/blob/master/LICENSE
 */.waves-effect{position:relative;overflow:hidden}.waves-effect.box{position:absolute}.waves-effect .waves-ripple{position:absolute;border-radius:50%;width:100px;height:100px;margin-top:-50px;margin-left:-50px;opacity:0;background-color:rgba(0,0,0,.2);pointer-events:none}.waves-effect.waves-light .waves-ripple{background-color:hsla(0,0%,100%,.4)}.waves-button,.waves-circle{-webkit-mask-image:-webkit-radial-gradient(circle,#fff 100%,#000 0);mask-image:radial-gradient(circle,#fff 100%,#000 0)}.waves-button,.waves-button-input,.waves-button:hover,.waves-button:link,.waves-button:visited{white-space:nowrap;vertical-align:middle;cursor:pointer;border:none;outline:none;color:inherit;background-color:transparent;font-size:14px;text-align:center;text-decoration:none;z-index:1}.waves-button{padding:10px 15px;border-radius:2px}.waves-button-input{margin:0;padding:10px 15px}.waves-input-wrapper{border-radius:2px;vertical-align:bottom}.waves-input-wrapper.waves-button{padding:0}.waves-input-wrapper .waves-button-input{position:relative;top:0;left:0;z-index:1}.waves-block{display:block}a.waves-effect .waves-ripple{z-index:-1}#loader-wrapper #poweredby{background-image:url(../images/player/player-logo.svg)!important}.device-cursor-touch,.device-cursor-touch *{cursor:url(../images/player/touch-cursor-64.png) 32 32,default!important;cursor:-webkit-image-set(url("../images/player/touch-cursor-64.png") 1x,url("../images/player/touch-cursor-64@2x.png") 2x) 32 32,default!important}
```
