## Supplement File 1 for "Post Induction Hypotension prediction during general anesthesia using Machine Learning Techniques": preview-export-min.css

```
@font-face{font-family:'protoio-embed';src:url("../../fonts/protoio-embed.eot?v=6.8.13.0")}@font-face{font-family:'protoio-embed';src:url("data:application/x-font-ttf;charset=utf-8;base64,AAEAAAALAIAAAwAwT1MvMg8SDL8AAAC8AAAAYGNtYXDwb+m4AAABHAAAAFxnYXNwAAAAEAAAAXgAAAAIZ2x5ZpSRX68AAAGAAAAFUGhlYWQNRr79AAAG0AAAADZoaGVhB8IECwAABwgAAAAkaG10eBuuA1AAAAcsAAAAKGxvY2EE5AOsAAAHVAAAABZtYXhwABAAkAAAB2wAAAAgbmFtZeYK0J8AAAeMAAABznBvc3QAAwAAAAAJXAAAACAAAwNiAZAABQAAApkCzAAAAI8CmQLMAAAB6wAzAQkAAAAAAAAAAAAAAAAAAAABEAAAAAAAAAAAAAAAAAAAAABAAADwMwPA/8AAQAPAAEAAAAABAAAAAAAAAAAAAAAgAAAAAAADAAAAAwAAABwAAQADAAAAHAADAAEAAAAcAAQAQAAAAAwACAACAAQAAQAg6QPwM//9//8AAAAAACDpAPAy//3//wAB/+MXBA/WAAMAAQAAAAAAAAAAAAAAAAABAAH//wAPAAEAAAAAAAAAAAACAAA3OQEAAAAAAQAAAAAAAAAAAAIAADc5AQAAAAABAAAAAAAAAAAAAgAANzkBAAAAAAEBIADXAuAClwAhAAABLgEjIg4CFRQeAjMyNjcjDgEjIiY1NDYzMhYXBzM1BwKdHlEuLlI9IyM9Ui5OdxI6EVY5RWNjRSQ7F1fEQwJUHyQkPFIuLlI9I15KMEBjRUVjHBdZxEMAAAAABQEBAOgDDQLRABEAIgAuADMAPwAAASMVMxUjFRQGBzMyNj0BNCYjJSMiBhURFBY7ATI2NRE0JiMDIiY1NDYzMhYVFAY3IxEzERMuASMVMhYXIxc3IwLkraqqBQS2ERgYEf7+uBEYGBG4ERgYEVwIDAwICAwMUbKy2QM/Kh4tAzhERTMB8SyxBwoTCBgRtxEYshkR/pkRGRkRAWcRGf5bDQgJDAwJCA07AT3+wwE0KjoeKR1FRQAAAAMBJQDIAxkCpgAUADwASwAAATMnFRQWMzI2PQE0JisBIgYVFBYzFxU0NjMhMhYVERQGIzMyNjU0JisBIgYVERQWMyEyNj0BNCYjIgYVMTcHBhYXFjI/ATY0JyYiBwJ8hRgOCgoODgqFCQ4OCTsCA/6TAwMDA7cKDg4KtxEZGREBbREaDgoKDjmuBwEHBxQGrgcHBxQHAnYYiQoODgqJCg4OCgoO0bMDAwMDAWUDAw4KCg4ZEf6bEBoaELMJDg4J9bIIEwcHB7IHFAcHBwAAAAABAAr/ywQAA7cAMQAACQE+ATU0JjUiJiMiBiMBLgMxJiIHBhQXCQEGFBcWMjcJARYyNzY0JzAuAicuAScCSAGkBw0KCBoHCBkI/lxFlXpQDzMQBwcBrv5cDw8QKQ8BpAGkDykQDw9VeYYyBxAHAbcBpAcaCAcaCAoK/lJFl39TBwcQMw/+XP5cDykQDw8BpP5cDw8QKQ9UeYYyCA8IAAAAAwAAAAADJQNuAB4APQCNAAAlFjMyNTQnJicmJyYnJicmIyIHFBUUFRQHBhcUFxYXAxYzMjc2NzY3NjU0JyYnJicmIyIHFBcWFRQVFBUUFQE3Njc2NzY3Njc2NzY1ND0BECcmJyYnJicmJyYjJzY3NjMyFzIzMhcWFxYXFhcWFRQHBgcGBwYHBgcWFxYVFAcGBwYHBgcGIyInJiMiBwYHAT0qJtcXEBQTExMbGxUVISoQAQEBAgMECBgmLyMjHBwPDhARHRwhISYdLQIC/ssBCSgoFAQDBAECAQIMAgsKDw8NDg4PAwI4iotLDRoaDCgmJiQjGhsQEAoJDQ0YGBIRH1g7OxQUIiEuLTAwNRkyMho8c3MRUhPAQSYZEREKCQUFAQEGHj08HgQiIhYVGhsLAaoEBwgSEiEhMCgeHhERCAgIHDo6HQ8eHw8aDf4ENgIHBwgHCQgLCggIDg0GJgIxGAUEAwMDAQECATABBQYBBwgQERgYJCMrHhkZEBAREAkKDRQ5OFY5LS4dHRQTCAgBAgYGAQABAAAAAAJJA24ATgAAPwE2NzY3Njc2NzY3Nj0BJicmJyYnNxYXFhcWMzI3Njc2NwYHBgcGBwYHBgcGBwYHBgcGBwYHBgcGBwYVFxYXBgciBwYjIicmIyYjIgcGBwAKAysrFRAHASMjHh4OERIWFgsLEjIyJCMhHB0dKCgQAwgRKSkVBAQDAgICAwEPIyIKAQcGBQUEBAEKYAIHBwwMBxAhIRBPJx01NBEBMQELCwoUJgShoZaVFA8HAwMCAQI7AQMDAQEBAQMDARccBgoLCQoODQoJERAIVJucMAUcHBcYGBgJCgIQGR8BAQYFAgYFAQABAAAAAQAA3p4Uo18PPPUACwQAAAAAANUTvT8AAAAA1RO9PwAA/8sEAAO3AAAACAACAAAAAAAAAAEAAAPA/8AAAARAAAAAAAQAAAEAAAAAAAAAAAAAAAAAAAAKBAAAAAAAAAAAAAAAAgAAAAQAASAEAAEBBEABJQQAAAoDJQAAAkkAAAAAAAAACgAUAB4AUgCuARYBZgIwAqgAAAABAAAACgCOAAUAAAAAAAIAAAAAAAAAAAAAAAAAAAAAAAAADgCuAAEAAAAAAAEADQAAAAEAAAAAAAIABwCWAAEAAAAAAAMADQBIAAEAAAAAAAQADQCrAAEAAAAAAAUACwAnAAEAAAAAAAYADQBvAAEAAAAAAAoAGgDSAAMAAQQJAAEAGgANAAMAAQQJAAIADgCdAAMAAQQJAAMAGgBVAAMAAQQJAAQAGgC4AAMAAQQJAAUAFgAyAAMAAQQJAAYAGgB8AAMAAQQJAAoANADscHJvdG9pby1lbWJlZABwAHIAbwB0AG8AaQBvAC0AZQBtAGIAZQBkVmVyc2lvbiAxLjAAVgBlAHIAcwBpAG8AbgAgADEALgAwcHJvdG9pby1lbWJlZABwAHIAbwB0AG8AaQBvAC0AZQBtAGIAZQBkcHJvdG9pby1lbWJlZABwAHIAbwB0AG8AaQBvAC0AZQBtAGIAZQBkUmVndWxhcgBSAGUAZwB1AGwAYQBycHJvdG9pby1lbWJlZABwAHIAbwB0AG8AaQBvAC0AZQBtAGIAZQBkRm9udCBnZW5lcmF0ZWQgYnkgSWNvTW9vbi4ARgBvAG4AdAAgAGcAZQBuAGUAcgBhAHQAZQBkACAAYgB5ACAASQBjAG8ATQBvAG8AbgAuAAAAAwAAAAAAAAAAAAAAAAAAAAAAAAAAAAAAAAAAAAAAAA==") format("truetype");font-weight:normal;font-style:normal}[class^="embed-icon-"],[class*=" embed-icon-"]{font-family:'protoio-embed' !important;speak:none;font-style:normal;font-weight:normal;font-variant:normal;text-transform:none;line-height:1;-webkit-font-smoothing:antialiased;-moz-osx-font-smoothing:grayscale}.embed-icon-bold:before{content:"\f032"}.embed-icon-italic:before{content:"\f033"}.embed-icon-open-new:before{content:"\e902"}.embed-icon-reload:before{content:"\e900"}.embed-icon-rotate:before{content:"\e901"}.embed-icon-close-x:before{content:"\e903"}.btn{display:inline-block;padding:6px 14px;font-size:11px;font-weight:600;border-radius:2px}.btn-sm{padding:5px 10px;font-size:11px;border-radius:2px}.inline-checkbox,.inline-radio{padding-left:20px;display:inline-block;cursor:pointer}.input-control.checkbox .check{width:12px;height:12px}html{height:100%;width:100%;font-family:'Open Sans','Helvetica Neue', HelveticaNeue, Helvetica, Arial, 'Lucida Grande', sans-serif;font-size:11px}a{outline:0 none}body{display:-webkit-box;-webkit-box-orient:vertical;-webkit-box-pack:center;-webkit-box-align:center;display:-webkit-flexbox;display:-ms-flexbox;display:-webkit-flex;display:flex;-webkit-flex-align:center;-ms-flex-align:center;-webkit-align-items:center;align-items:center;-ms-justify-content:center;-webkit-justify-content:center;justify-content:center;-webkit-flex-direction:column;-ms-flex-direction:column;flex-direction:column;min-width:100%;min-height:100%;-moz-box-sizing:border-box;-webkit-box-sizing:border-box;-o-box-sizing:border-box;box-sizing:border-box}body:not(.no-transitions){-moz-transition:background-color 0.3s ease-in 0s;-webkit-transition:background-color 0.3s ease-in 0s;-o-transition:background-color 0.3s ease-in 0s;transition:background-color 0.3s ease-in 0s}body,ul,li{padding:0;margin:0;border:0}.hidden{display:none !important;visibility:hidden !important}.text-danger{color:#E34F5F}.text-success{color:#61c297}#maincontent{min-width:100%;min-height:100%;clear:both;padding:20px 60px 20px 20px;-moz-box-sizing:border-box;-webkit-box-sizing:border-box;-o-box-sizing:border-box;box-sizing:border-box;position:relative;border:0 solid transparent;display:-webkit-box;-webkit-box-orient:horizontal;-webkit-box-pack:center;-webkit-box-align:center;display:-webkit-flexbox;display:-ms-flexbox;display:-webkit-flex;display:flex;-webkit-flex-align:center;-ms-flex-align:center;-webkit-align-items:center;align-items:center;-ms-justify-content:center;-webkit-justify-content:center;-webkit-box-flex:1;-webkit-flex-grow:1;-ms-flex-grow:1;flex-grow:1;-webkit-transition:border-right 0.3s cubic-bezier(0.33, 1.02, 0.18, 1.4);-moz-transition:border-right 0.3s cubic-bezier(0.33, 1.02, 0.18, 1.4);-o-transition:border-right 0.3s cubic-bezier(0.33, 1.02, 0.18, 1.4);transition:border-right 0.3s cubic-bezier(0.33, 1.02, 0.18, 1.4)}.page-sidebar+#maincontent{border-right:250px solid transparent}.page-sidebar.hide+#maincontent{border-right:0px solid transparent}.frame_generic{margin:auto !important;display:inline-block;margin:0 auto;-ms-transform-origin:center center;-webkit-transform-origin:center center;-o-transform-origin:center center;transform-origin:center center;position:relative}.body_generic.skin-wrapper{position:absolute;-ms-transform-origin:0 0;-webkit-transform-origin:0 0;-o-transform-origin:0 0;transform-origin:0 0}.skin_custom .body_generic,.skin_shared .body_generic{text-align:center}.body_generic iframe{background:#ccc;border:2px solid #000000;-webkit-border-radius:3px;-moz-border-radius:3px;border-radius:3px}.top-header-alert{background-color:#FBFAE8;border:1px solid #F1F1DE;border-width:1px 0 1px 0;padding:15px 0;box-sizing:border-box;font-family:-apple-system,BlinkMacSystemFont,"Helvetica Neue","Open Sans",open-sans,sans-serif;font-weight:400;font-size:12px;line-height:14px;color:#363C3E;color:#545E65;padding:10px 34px 10px 10px;border-top-width:0px;position:relative;font-size:11px;line-height:13px;text-align:center;position:fixed;top:0;left:0;right:0;z-index:2}.top-header-alert.extend-width{margin:0 -25px;padding:15px 25px}.top-header-alert.extend-width.last{margin-bottom:-18px;margin-top:20px}.top-header-alert.add-space-below{margin-bottom:17px}.top-header-alert.toolbox-info{padding:0 25px 5px 25px;background-color:transparent;margin:0 12px;border:0px solid rgba(180,188,191,0.5)}.top-header-alert .caution-icon{background:url(/images/editor/templates-modals/warning-icon.png) no-repeat center center;width:22px;height:22px;background-image:url("/images/editor/inextgen-sprite.png?v=6.8.13.0");background-position:-425px 0px;display:block;margin-right:9px;-ms-flex-shrink:0;-webkit-flex-shrink:0;flex-shrink:0;float:left}@media all and (-webkit-min-device-pixel-ratio: 1.5), all and (-o-min-device-pixel-ratio: 3 / 2), all and (min--moz-device-pixel-ratio: 1.5), all and (min-device-pixel-ratio: 1.5){.top-header-alert .caution-icon{background-image:url("/images/editor/inextgen-sprite@2x.png?v=6.8.13.0");background-size:auto 1000px}}.top-header-alert .caution-text{height:22px;font-weight:700;display:-webkit-box;display:-moz-box;display:-ms-flexbox;display:-webkit-flex;display:flex;-ms-align-items:center;-webkit-align-items:center;align-items:center;-ms-box-align:center;-webkit-box-align:center;box-align:center;-ms-flex-align:center;-webkit-flex-align:center;flex-align:center;margin-bottom:6px}.top-header-alert .caution-text:before,.top-header-alert .caution-text:after{content:'';display:table}.top-header-alert .caution-text:after{clear:both}.top-header-alert .close-btn{position:absolute;right:10px;top:10px;width:14px;height:14px;background-image:url("/images/editor/inextgen-sprite.png?v=6.8.13.0");background-position:-1450px -400px;display:block;cursor:pointer}.top-header-alert .close-btn:hover,.top-header-alert .close-btn:focus{background-position:-1450px -425px}.top-header-alert .close-btn.active,.top-header-alert .close-btn.selected{background-position:-1450px -450px}.top-header-alert .close-btn.disabled{background-position:-1450px -475px;cursor:default;pointer-events:none}@media all and (-webkit-min-device-pixel-ratio: 1.5), all and (-o-min-device-pixel-ratio: 3 / 2), all and (min--moz-device-pixel-ratio: 1.5), all and (min-device-pixel-ratio: 1.5){.top-header-alert .close-btn{background-image:url("/images/editor/inextgen-sprite@2x.png?v=6.8.13.0");background-size:auto 1000px}}.top-header-alert .link{color:#00a1c0;cursor:pointer}.top-header-alert .link:hover{color:#00758C}.top-header-alert.link{cursor:pointer}.top-header-alert.error{background-color:#FEF5F6}.top-header-alert.info{background-color:#E5F5F8}.top-header-alert a,.top-header-alert a:active,.top-header-alert a:visited{color:#00A1C0}.top-header-alert ~ .page-sidebar{top:34px}.top-header-alert ~ #maincontent{border-top:34px solid transparent}#eventCaller{display:none}#branding{position:fixed;bottom:10px;left:10px;right:auto;width:107px;height:42px;background:no-repeat bottom left;background-size:contain;-webkit-transition:right 0.3s cubic-bezier(0.33, 1.02, 0.18, 1.4),width 0.2s cubic-bezier(0.33, 1.02, 0.18, 1.4) 1s,height 0.2s cubic-bezier(0.33, 1.02, 0.18, 1.4) 1s;-moz-transition:right 0.3s cubic-bezier(0.33, 1.02, 0.18, 1.4),width 0.2s cubic-bezier(0.33, 1.02, 0.18, 1.4) 1s,height 0.2s cubic-bezier(0.33, 1.02, 0.18, 1.4) 1s;-o-transition:right 0.3s cubic-bezier(0.33, 1.02, 0.18, 1.4),width 0.2s cubic-bezier(0.33, 1.02, 0.18, 1.4) 1s,height 0.2s cubic-bezier(0.33, 1.02, 0.18, 1.4) 1s;transition:right 0.3s cubic-bezier(0.33, 1.02, 0.18, 1.4),width 0.2s cubic-bezier(0.33, 1.02, 0.18, 1.4) 1s,height 0.2s cubic-bezier(0.33, 1.02, 0.18, 1.4) 1s}#branding[style=""],#branding:not([style]){width:70px;height:20px;background-image:url("/images/player/player-logo.svg?v=6.8.13.0");background-size:160px auto;background-position:-90px 0}@media all and (-webkit-min-device-pixel-ratio: 1.5), all and (-o-min-device-pixel-ratio: 3 / 2), all and (min--moz-device-pixel-ratio: 1.5), all and (min-device-pixel-ratio: 1.5){#branding[style=""],#branding:not([style]){background-image:url("/images/player/player-logo@2x.svg?v=6.8.13.0")}}#branding[style=""].dark-bg,#branding:not([style]).dark-bg{background-position:-90px -21px}body.annotationmode #branding[style=""],body.annotationmode #branding:not([style]){background-position:-90px -21px}.sidebar-action-buttons{position:absolute;right:260px;top:15px;height:100%;-webkit-user-select:none;-moz-user-select:none;-ms-user-select:none}.sidebar-action-buttons a{text-decoration:none}.header-action-button{display:inline-block;border-radius:4px;margin:15px 0 0;cursor:pointer;position:relative;text-align:center;color:#545E65;font-size:3em;line-height:normal}.header-action-button.dark-bg{color:#ffffff}.header-action-button:hover,#color-choice .selected{color:#4d5254}.header-action-button.active,body.annotationmode .header-action-button.active{color:#00a1c0}#change-orientation .tooltip{width:100px}#refresh-preview{margin-top:12px}#open-prto-link+#refresh-preview{margin-top:14px}#refresh-preview .tooltip{width:85px}.skin-wrapper{display:inline-block;position:relative}.skin-wrapper #pio-playerframe{display:block;background:#FFFFFF;background-repeat:no-repeat;background-size:contain;background-position:50% 50%}.skin-wrapper div::after,.skin-wrapper div::before{content:"";display:block;position:relative}.skin-wrapper .detail-top,.skin-wrapper .detail-bottom{position:absolute;margin:0 auto}.skin-wrapper .buttons{position:absolute;z-index:-1}.skin-wrapper .web-search{display:none}.skin-wrapper .body_generic_inner{overflow:hidden}.skin-wrapper.skin_none #pio-playerframe,.skin-wrapper.skin-color-none #pio-playerframe,.skin-wrapper.skin_custom #pio-playerframe,.skin-wrapper.skin_theme #pio-playerframe{border-width:0 !important;border-radius:0 !important}.skin-wrapper.skin_none,.skin-wrapper.skin-color-none,.skin-wrapper.skin_custom,.skin-wrapper.skin_theme{box-shadow:none !important}.skin-wrapper.skin_theme .body_generic_inner{background-size:100%;background-position:center center;background-repeat:no-repeat}.skin-wrapper.skin-color-white.skin_custom,.skin-wrapper.skin-color-white.skin_shared{box-shadow:none}.skin-wrapper.skin_custom #pio-playerframe{background:transparent}.skin-wrapper.skin_custom .detail-top{pointer-events:none}.skin-wrapper.skin-os-apple.skin-device-tablet{box-shadow:none}.skin-wrapper.skin-os-android.skin-device-wear.skin-color-white #pio-playerframe{border-color:#aaa !important}.skin-wrapper.skin-os-web #pio-playerframe{border:none !important}.skin-wrapper.zoomed  #pio-playerframe{border-radius:0 !important}.skin-os-apple{background-color:#444}.skin-os-apple .detail-bottom{border-radius:50%;left:50%}.skin-os-apple .buttons,.skin-os-apple .buttons::before,.skin-os-apple .buttons::after{background-color:#333}.skin-os-apple.skin-orientation-landscape .detail-bottom{top:50%;bottom:auto}.skin-os-apple.skin-color-white:not(.skin-device-watch){background-color:#fafafa !important}.skin-os-apple.skin-color-white:not(.skin-device-watch) .detail-top,.skin-os-apple.skin-color-white:not(.skin-device-watch).skin-device-phone .detail-top::before,.skin-os-apple.skin-color-white:not(.skin-device-watch).skin-device-phone .detail-top::after,.skin-os-apple.skin-color-white:not(.skin-device-watch) .detail-bottom{border-color:#aaa !important}.skin-os-apple.skin-color-white:not(.skin-device-watch) .buttons,.skin-os-apple.skin-color-white:not(.skin-device-watch) .buttons::before,.skin-os-apple.skin-color-white:not(.skin-device-watch) .buttons::after{background-color:#aaa !important}.skin-os-apple.skin-device-watch .buttons,.skin-os-apple.skin-device-watch .detail-top,.skin-os-apple.skin-device-watch .detail-bottom{display:none}.skin-os-apple.skin-device-watch #pio-playerframe{margin:74px 95px !important}.skin-os-apple.skin-device-watch.skin-model-38mm{background:url("/images/player/skins/apple_watch_skin_38mm.png") no-repeat center center}.skin-os-apple.skin-device-watch.skin-model-42mm{background:url("/images/player/skins/apple_watch_skin_42mm.png") no-repeat center center}.skin-os-apple.skin-device-watch.skin-model-40mm{background:url("/images/player/skins/apple_watch_skin_40mm.png") no-repeat center center}.skin-os-apple.skin-device-watch.skin-model-40mm #pio-playerframe{-webkit-clip-path:inset(6px 6px 6px 6px round 63px);clip-path:inset(6px 6px 6px 6px round 63px)}.skin-os-apple.skin-device-watch.skin-model-44mm{background:url("/images/player/skins/apple_watch_skin_44mm.png") no-repeat center center}.skin-os-apple.skin-device-watch.skin-model-44mm #pio-playerframe{-webkit-clip-path:inset(6px 6px 6px 6px round 63px);clip-path:inset(6px 6px 6px 6px round 63px)}.skin-os-apple.skin-device-phone .detail-top{border-radius:50%;left:50%}.skin-os-apple.skin-device-phone .detail-top::before{border-radius:50%;float:left;display:none}.skin-os-apple.skin-device-phone .buttons.top{width:16%;right:17%}.skin-os-apple.skin-device-phone .buttons.left{height:4%;top:14%}.skin-os-apple.skin-device-phone .buttons.left:before{top:236%}.skin-os-apple.skin-device-phone .buttons.left:after{top:446%}.skin-os-apple.skin-device-phone .buttons.left:before,.skin-os-apple.skin-device-phone .buttons.left:after{height:78%}.skin-os-apple.skin-device-phone .buttons.left,.skin-os-apple.skin-device-phone .buttons.left:before,.skin-os-apple.skin-device-phone .buttons.left:after{position:absolute}.skin-os-apple.skin-device-phone.skin-orientation-landscape .detail-top{top:50% !important;left:auto}.skin-os-apple.skin-device-phone.skin-orientation-landscape .buttons.top{height:16% !important;top:auto !important}.skin-os-apple.skin-device-phone.skin-orientation-landscape .buttons.left{width:4% !important;right:14%;left:auto !important}.skin-os-apple.skin-device-phone.skin-orientation-landscape .buttons.left::before{right:236%;top:auto}.skin-os-apple.skin-device-phone.skin-orientation-landscape .buttons.left::after{right:446%;top:auto}.skin-os-apple.skin-device-phone.skin-orientation-landscape .buttons.left::before,.skin-os-apple.skin-device-phone.skin-orientation-landscape .buttons.left::after{width:78% !important}.skin-os-apple.skin-device-phone.skin-model-iphone3 .detail-top::before,.skin-os-apple.skin-device-phone.skin-model-iphone3 .detail-top::after{content:none}.skin-os-apple.skin-device-phone.skin-model-iphone3 .buttons.left{height:5%;top:9%}.skin-os-apple.skin-device-phone.skin-model-iphone3 .buttons.left::before{top:162%;height:133%}.skin-os-apple.skin-device-phone.skin-model-iphone3 .buttons.left::after{top:392%;height:133%}.skin-os-apple.skin-device-phone.skin-model-iphone3.skin-orientation-landscape .detail-top::before,.skin-os-apple.skin-device-phone.skin-model-iphone3.skin-orientation-landscape .detail-top::after{content:none}.skin-os-apple.skin-device-phone.skin-model-iphone3.skin-orientation-landscape .buttons.top{top:auto}.skin-os-apple.skin-device-phone.skin-model-iphone3.skin-orientation-landscape .buttons.left{width:5% !important;right:9%}.skin-os-apple.skin-device-phone.skin-model-iphone3.skin-orientation-landscape .buttons.left::before{right:162%}.skin-os-apple.skin-device-phone.skin-model-iphone3.skin-orientation-landscape .buttons.left::after{right:392%}.skin-os-apple.skin-device-phone.skin-model-iphone3.skin-orientation-landscape .buttons.left::before,.skin-os-apple.skin-device-phone.skin-model-iphone3.skin-orientation-landscape .buttons.left::after{top:auto;width:133% !important}.skin-os-apple.skin-device-phone.skin-model-iphone4 .detail-top::before{content:none}.skin-os-apple.skin-device-phone.skin-model-iphone4 .detail-top::after{border-radius:50% !important}.skin-os-apple.skin-device-phone.skin-model-iphone4 .buttons.left{top:9%}.skin-os-apple.skin-device-phone.skin-model-iphone4 .buttons.left::before{top:273%}.skin-os-apple.skin-device-phone.skin-model-iphone4 .buttons.left::after{top:493%}.skin-os-apple.skin-device-phone.skin-model-iphone4.skin-orientation-landscape .detail-top::before{content:none}.skin-os-apple.skin-device-phone.skin-model-iphone4.skin-orientation-landscape .detail-top::after{top:auto}.skin-os-apple.skin-device-phone.skin-model-iphone4.skin-orientation-landscape .detail-bottom{margin-left:0}.skin-os-apple.skin-device-phone.skin-model-iphone4.skin-orientation-landscape .buttons.left{right:9%}.skin-os-apple.skin-device-phone.skin-model-iphone4.skin-orientation-landscape .buttons.left::before{right:273%;top:auto}.skin-os-apple.skin-device-phone.skin-model-iphone4.skin-orientation-landscape .buttons.left::after{right:493%;top:auto}.skin-os-apple.skin-device-phone.skin-model-iphone6 .buttons.top,.skin-os-apple.skin-device-phone.skin-size-1.skin-model-iphone6plus .buttons.top,.skin-os-apple.skin-device-phone.skin-size-2.skin-model-iphone6plus .buttons.top,.skin-os-apple.skin-device-phone.skin-size-3.skin-model-iphone6plus .buttons.top,.skin-os-apple.skin-device-phone.skin-size-4.skin-model-iphone6plus .buttons.top{display:none}.skin-os-apple.skin-device-phone.skin-model-iphone6 .detail-top::before,.skin-os-apple.skin-device-phone.skin-size-1.skin-model-iphone6plus .detail-top::before,.skin-os-apple.skin-device-phone.skin-size-2.skin-model-iphone6plus .detail-top::before,.skin-os-apple.skin-device-phone.skin-size-3.skin-model-iphone6plus .detail-top::before,.skin-os-apple.skin-device-phone.skin-size-4.skin-model-iphone6plus .detail-top::before{display:block}.skin-os-apple.skin-device-phone.skin-model-iphone6 .buttons.left::before,.skin-os-apple.skin-device-phone.skin-size-1.skin-model-iphone6plus .buttons.left::before,.skin-os-apple.skin-device-phone.skin-size-2.skin-model-iphone6plus .buttons.left::before,.skin-os-apple.skin-device-phone.skin-size-3.skin-model-iphone6plus .buttons.left::before,.skin-os-apple.skin-device-phone.skin-size-4.skin-model-iphone6plus .buttons.left::before{top:202%}.skin-os-apple.skin-device-phone.skin-model-iphone6 .buttons.left::after,.skin-os-apple.skin-device-phone.skin-size-1.skin-model-iphone6plus .buttons.left::after,.skin-os-apple.skin-device-phone.skin-size-2.skin-model-iphone6plus .buttons.left::after,.skin-os-apple.skin-device-phone.skin-size-3.skin-model-iphone6plus .buttons.left::after,.skin-os-apple.skin-device-phone.skin-size-4.skin-model-iphone6plus .buttons.left::after{top:407%}.skin-os-apple.skin-device-phone.skin-model-iphone6 .buttons.left::before,.skin-os-apple.skin-device-phone.skin-size-1.skin-model-iphone6plus .buttons.left::before,.skin-os-apple.skin-device-phone.skin-size-2.skin-model-iphone6plus .buttons.left::before,.skin-os-apple.skin-device-phone.skin-size-3.skin-model-iphone6plus .buttons.left::before,.skin-os-apple.skin-device-phone.skin-size-4.skin-model-iphone6plus .buttons.left::before,.skin-os-apple.skin-device-phone.skin-model-iphone6 .buttons.left::after,.skin-os-apple.skin-device-phone.skin-size-1.skin-model-iphone6plus .buttons.left::after,.skin-os-apple.skin-device-phone.skin-size-2.skin-model-iphone6plus .buttons.left::after,.skin-os-apple.skin-device-phone.skin-size-3.skin-model-iphone6plus .buttons.left::after,.skin-os-apple.skin-device-phone.skin-size-4.skin-model-iphone6plus .buttons.left::after{height:170%}.skin-os-apple.skin-device-phone.skin-model-iphone6.skin-orientation-landscape .detail-top::before,.skin-os-apple.skin-device-phone.skin-orientation-landscape.skin-size-1.skin-model-iphone6plus .detail-top::before,.skin-os-apple.skin-device-phone.skin-orientation-landscape.skin-size-2.skin-model-iphone6plus .detail-top::before,.skin-os-apple.skin-device-phone.skin-orientation-landscape.skin-size-3.skin-model-iphone6plus .detail-top::before,.skin-os-apple.skin-device-phone.skin-orientation-landscape.skin-size-4.skin-model-iphone6plus .detail-top::before{top:auto}.skin-os-apple.skin-device-phone.skin-model-iphone6.skin-orientation-landscape .detail-top::after,.skin-os-apple.skin-device-phone.skin-orientation-landscape.skin-size-1.skin-model-iphone6plus .detail-top::after,.skin-os-apple.skin-device-phone.skin-orientation-landscape.skin-size-2.skin-model-iphone6plus .detail-top::after,.skin-os-apple.skin-device-phone.skin-orientation-landscape.skin-size-3.skin-model-iphone6plus .detail-top::after,.skin-os-apple.skin-device-phone.skin-orientation-landscape.skin-size-4.skin-model-iphone6plus .detail-top::after{top:auto !important}.skin-os-apple.skin-device-phone.skin-model-iphone6.skin-orientation-landscape .detail-bottom,.skin-os-apple.skin-device-phone.skin-orientation-landscape.skin-size-1.skin-model-iphone6plus .detail-bottom,.skin-os-apple.skin-device-phone.skin-orientation-landscape.skin-size-2.skin-model-iphone6plus .detail-bottom,.skin-os-apple.skin-device-phone.skin-orientation-landscape.skin-size-3.skin-model-iphone6plus .detail-bottom,.skin-os-apple.skin-device-phone.skin-orientation-landscape.skin-size-4.skin-model-iphone6plus .detail-bottom{margin-left:0 !important}.skin-os-apple.skin-device-phone.skin-model-iphone6.skin-orientation-landscape .buttons.left::before,.skin-os-apple.skin-device-phone.skin-orientation-landscape.skin-size-1.skin-model-iphone6plus .buttons.left::before,.skin-os-apple.skin-device-phone.skin-orientation-landscape.skin-size-2.skin-model-iphone6plus .buttons.left::before,.skin-os-apple.skin-device-phone.skin-orientation-landscape.skin-size-3.skin-model-iphone6plus .buttons.left::before,.skin-os-apple.skin-device-phone.skin-orientation-landscape.skin-size-4.skin-model-iphone6plus .buttons.left::before{right:227%;top:auto !important}.skin-os-apple.skin-device-phone.skin-model-iphone6.skin-orientation-landscape .buttons.left::after,.skin-os-apple.skin-device-phone.skin-orientation-landscape.skin-size-1.skin-model-iphone6plus .buttons.left::after,.skin-os-apple.skin-device-phone.skin-orientation-landscape.skin-size-2.skin-model-iphone6plus .buttons.left::after,.skin-os-apple.skin-device-phone.skin-orientation-landscape.skin-size-3.skin-model-iphone6plus .buttons.left::after,.skin-os-apple.skin-device-phone.skin-orientation-landscape.skin-size-4.skin-model-iphone6plus .buttons.left::after{right:459%;top:auto !important}.skin-os-apple.skin-device-phone.skin-model-iphone6.skin-orientation-landscape .buttons.left::before,.skin-os-apple.skin-device-phone.skin-orientation-landscape.skin-size-1.skin-model-iphone6plus .buttons.left::before,.skin-os-apple.skin-device-phone.skin-orientation-landscape.skin-size-2.skin-model-iphone6plus .buttons.left::before,.skin-os-apple.skin-device-phone.skin-orientation-landscape.skin-size-3.skin-model-iphone6plus .buttons.left::before,.skin-os-apple.skin-device-phone.skin-orientation-landscape.skin-size-4.skin-model-iphone6plus .buttons.left::before,.skin-os-apple.skin-device-phone.skin-model-iphone6.skin-orientation-landscape .buttons.left::after,.skin-os-apple.skin-device-phone.skin-orientation-landscape.skin-size-1.skin-model-iphone6plus .buttons.left::after,.skin-os-apple.skin-device-phone.skin-orientation-landscape.skin-size-2.skin-model-iphone6plus .buttons.left::after,.skin-os-apple.skin-device-phone.skin-orientation-landscape.skin-size-3.skin-model-iphone6plus .buttons.left::after,.skin-os-apple.skin-device-phone.skin-orientation-landscape.skin-size-4.skin-model-iphone6plus .buttons.left::after{width:180% !important}.skin-os-apple.skin-device-phone.skin-model-iphone6.skin-orientation-landscape .buttons.right,.skin-os-apple.skin-device-phone.skin-orientation-landscape.skin-size-1.skin-model-iphone6plus .buttons.right,.skin-os-apple.skin-device-phone.skin-orientation-landscape.skin-size-2.skin-model-iphone6plus .buttons.right,.skin-os-apple.skin-device-phone.skin-orientation-landscape.skin-size-3.skin-model-iphone6plus .buttons.right,.skin-os-apple.skin-device-phone.skin-orientation-landscape.skin-size-4.skin-model-iphone6plus .buttons.right{top:auto !important}.skin-os-apple.skin-device-phone.skin-model-iphone6plus .buttons.left::before{top:215% !important}.skin-os-apple.skin-device-phone.skin-model-iphone6plus .buttons.left::after{top:444% !important}.skin-os-apple.skin-device-phone.skin-model-iphone6plus .buttons.left::before,.skin-os-apple.skin-device-phone.skin-model-iphone6plus .buttons.left::after{height:184% !important}.skin-os-apple.skin-device-phone.skin-model-iphone6plus.skin-orientation-landscape .detail-top::before{top:auto !important}.skin-os-apple.skin-device-phone.skin-model-iphone8 .buttons.top,.skin-os-apple.skin-device-phone.skin-model-iphone8plus .buttons.top{display:none}.skin-os-apple.skin-device-phone.skin-model-iphone8 .buttons.left,.skin-os-apple.skin-device-phone.skin-model-iphone8plus .buttons.left{top:12.8%}.skin-os-apple.skin-device-phone.skin-model-iphone8 .buttons.left:before,.skin-os-apple.skin-device-phone.skin-model-iphone8plus .buttons.left:before,.skin-os-apple.skin-device-phone.skin-model-iphone8 .buttons.left:after,.skin-os-apple.skin-device-phone.skin-model-iphone8plus .buttons.left:after{height:182%}.skin-os-apple.skin-device-phone.skin-model-iphone8 .buttons.left:before,.skin-os-apple.skin-device-phone.skin-model-iphone8plus .buttons.left:before{top:219%}.skin-os-apple.skin-device-phone.skin-model-iphone8 .buttons.left:after,.skin-os-apple.skin-device-phone.skin-model-iphone8plus .buttons.left:after{top:446%}.skin-os-apple.skin-device-phone.skin-model-iphone8 .buttons.right,.skin-os-apple.skin-device-phone.skin-model-iphone8plus .buttons.right{height:7.7%;top:21.3%}.skin-os-apple.skin-device-phone.skin-model-iphone8 .buttons.right:before,.skin-os-apple.skin-device-phone.skin-model-iphone8plus .buttons.right:before,.skin-os-apple.skin-device-phone.skin-model-iphone8 .buttons.right:after,.skin-os-apple.skin-device-phone.skin-model-iphone8plus .buttons.right:after{display:none}.skin-os-apple.skin-device-phone.skin-model-iphone8.skin-orientation-landscape .buttons.left,.skin-os-apple.skin-device-phone.skin-orientation-landscape.skin-model-iphone8plus .buttons.left{right:12.9%}.skin-os-apple.skin-device-phone.skin-model-iphone8.skin-orientation-landscape .buttons.left:before,.skin-os-apple.skin-device-phone.skin-orientation-landscape.skin-model-iphone8plus .buttons.left:before,.skin-os-apple.skin-device-phone.skin-model-iphone8.skin-orientation-landscape .buttons.left:after,.skin-os-apple.skin-device-phone.skin-orientation-landscape.skin-model-iphone8plus .buttons.left:after{width:182% !important;top:auto}.skin-os-apple.skin-device-phone.skin-model-iphone8.skin-orientation-landscape .buttons.left:before,.skin-os-apple.skin-device-phone.skin-orientation-landscape.skin-model-iphone8plus .buttons.left:before{right:214%}.skin-os-apple.skin-device-phone.skin-model-iphone8.skin-orientation-landscape .buttons.left:after,.skin-os-apple.skin-device-phone.skin-orientation-landscape.skin-model-iphone8plus .buttons.left:after{right:446%}.skin-os-apple.skin-device-phone.skin-model-iphone8.skin-orientation-landscape .buttons.right,.skin-os-apple.skin-device-phone.skin-orientation-landscape.skin-model-iphone8plus .buttons.right{width:7.5% !important;top:auto;right:21.4% !important}.skin-os-apple.skin-device-phone.skin-model-iphone8plus .buttons.left{height:3.5%;top:11.9%}.skin-os-apple.skin-device-phone.skin-model-iphone8plus .buttons.left:before,.skin-os-apple.skin-device-phone.skin-model-iphone8plus .buttons.left:after{height:187%}.skin-os-apple.skin-device-phone.skin-model-iphone8plus .buttons.left:before{top:209%}.skin-os-apple.skin-device-phone.skin-model-iphone8plus .buttons.left:after{top:440%}.skin-os-apple.skin-device-phone.skin-model-iphone8plus .buttons.right{height:6.5%;top:19.3%}.skin-os-apple.skin-device-phone.skin-model-iphone8plus.skin-orientation-landscape .buttons.left{right:11.5%}.skin-os-apple.skin-device-phone.skin-model-iphone8plus.skin-orientation-landscape .buttons.left:before,.skin-os-apple.skin-device-phone.skin-model-iphone8plus.skin-orientation-landscape .buttons.left:after{width:164% !important}.skin-os-apple.skin-device-phone.skin-model-iphone8plus.skin-orientation-landscape .buttons.left:before{right:190%}.skin-os-apple.skin-device-phone.skin-model-iphone8plus.skin-orientation-landscape .buttons.left:after{right:390%}.skin-os-apple.skin-device-phone.skin-model-iphone8plus.skin-orientation-landscape .buttons.right{width:6.5% !important;right:19.1% !important}.skin-os-apple.skin-device-phone.skin-model-iphoneX{background:none}.skin-os-apple.skin-device-phone.skin-model-iphoneX .detail-top{position:absolute;top:50% !important;left:50% !important;pointer-events:none;border-radius:0px;border:none !important;z-index:99;transform:translateX(-50%) translateY(-50%) !important}.skin-os-apple.skin-device-phone.skin-model-iphoneX .detail-top:before,.skin-os-apple.skin-device-phone.skin-model-iphoneX .detail-top:after{content:'';display:none}.skin-os-apple.skin-device-phone.skin-model-iphoneX #pio-playerframe{background:black}.skin-os-apple.skin-device-phone.skin-model-iphoneX.skin-dimensions-896-414 .detail-top,.skin-os-apple.skin-device-phone.skin-model-iphoneX.skin-dimensions-1792-828 .detail-top,.skin-os-apple.skin-device-phone.skin-model-iphoneX.skin-dimensions-2688-1242 .detail-top,.skin-os-apple.skin-device-phone.skin-model-iphoneX.skin-dimensions-414-896 .detail-top,.skin-os-apple.skin-device-phone.skin-model-iphoneX.skin-dimensions-828-1792 .detail-top,.skin-os-apple.skin-device-phone.skin-model-iphoneX.skin-dimensions-1242-2688 .detail-top{background:url("/images/player/skins/iPhoneXR-XSmax.svg") no-repeat center center}.skin-os-apple.skin-device-phone.skin-model-iphoneX.skin-dimensions-896-414 .detail-top,.skin-os-apple.skin-device-phone.skin-model-iphoneX.skin-dimensions-414-896 .detail-top{background-size:470px 946px !important;width:470px !important;height:946px !important}.skin-os-apple.skin-device-phone.skin-model-iphoneX.skin-dimensions-828-1792 .detail-top,.skin-os-apple.skin-device-phone.skin-model-iphoneX.skin-dimensions-1792-828 .detail-top{background-size:940px 1892px !important;width:940px !important;height:1892px !important}.skin-os-apple.skin-device-phone.skin-model-iphoneX.skin-dimensions-1242-2688 .detail-top,.skin-os-apple.skin-device-phone.skin-model-iphoneX.skin-dimensions-2688-1242 .detail-top{background-size:1410px 2838px !important;width:1410px !important;height:2838px !important}.skin-os-apple.skin-device-phone.skin-model-iphoneX.skin-dimensions-812-375 .detail-top,.skin-os-apple.skin-device-phone.skin-model-iphoneX.skin-dimensions-1624-750 .detail-top,.skin-os-apple.skin-device-phone.skin-model-iphoneX.skin-dimensions-2436-1125 .detail-top,.skin-os-apple.skin-device-phone.skin-model-iphoneX.skin-dimensions-375-812 .detail-top,.skin-os-apple.skin-device-phone.skin-model-iphoneX.skin-dimensions-750-1624 .detail-top,.skin-os-apple.skin-device-phone.skin-model-iphoneX.skin-dimensions-1125-2436 .detail-top{background:url("/images/player/skins/iPhoneX-XS.svg") no-repeat center center}.skin-os-apple.skin-device-phone.skin-model-iphoneX.skin-dimensions-812-375 .detail-top,.skin-os-apple.skin-device-phone.skin-model-iphoneX.skin-dimensions-375-812 .detail-top{background-size:431px 862px !important;width:431px !important;height:862px !important}.skin-os-apple.skin-device-phone.skin-model-iphoneX.skin-dimensions-1624-750 .detail-top,.skin-os-apple.skin-device-phone.skin-model-iphoneX.skin-dimensions-750-1624 .detail-top{background-size:862px 1724px !important;width:862px !important;height:1724px !important}.skin-os-apple.skin-device-phone.skin-model-iphoneX.skin-dimensions-2436-1125 .detail-top,.skin-os-apple.skin-device-phone.skin-model-iphoneX.skin-dimensions-1125-2436 .detail-top{background-size:1293px 2586px !important;width:1293px !important;height:2586px !important}.skin-os-apple.skin-device-phone.skin-model-iphoneX .detail-bottom{display:none}.skin-os-apple.skin-device-phone.skin-model-iphoneX .buttons.top{display:none}.skin-os-apple.skin-device-phone.skin-model-iphoneX .buttons.left{display:none}.skin-os-apple.skin-device-phone.skin-model-iphoneX .buttons.right{display:none}.skin-os-apple.skin-device-phone.skin-model-iphoneX.skin-orientation-landscape .detail-top{right:auto !important;transform-origin:top left;transform:rotate(270deg) translateX(-50%) translateY(-50%) !important}.skin-os-apple.skin-device-phone.skin-model-iphone12promax,.skin-os-apple.skin-device-phone.skin-model-iphone12_12pro,.skin-os-apple.skin-device-phone.skin-model-iphone12mini{background:none}.skin-os-apple.skin-device-phone.skin-model-iphone12promax .detail-top,.skin-os-apple.skin-device-phone.skin-model-iphone12_12pro .detail-top,.skin-os-apple.skin-device-phone.skin-model-iphone12mini .detail-top{position:absolute;top:50% !important;left:50% !important;pointer-events:none;border-radius:0px;border:none !important;z-index:99;transform:translateX(-50%) translateY(-50%) !important}.skin-os-apple.skin-device-phone.skin-model-iphone12promax .detail-top:before,.skin-os-apple.skin-device-phone.skin-model-iphone12promax .detail-top:after,.skin-os-apple.skin-device-phone.skin-model-iphone12_12pro .detail-top:before,.skin-os-apple.skin-device-phone.skin-model-iphone12_12pro .detail-top:after,.skin-os-apple.skin-device-phone.skin-model-iphone12mini .detail-top:before,.skin-os-apple.skin-device-phone.skin-model-iphone12mini .detail-top:after{content:'';display:none}.skin-os-apple.skin-device-phone.skin-model-iphone12promax #pio-playerframe,.skin-os-apple.skin-device-phone.skin-model-iphone12_12pro #pio-playerframe,.skin-os-apple.skin-device-phone.skin-model-iphone12mini #pio-playerframe{background:black}.skin-os-apple.skin-device-phone.skin-model-iphone12promax .detail-bottom,.skin-os-apple.skin-device-phone.skin-model-iphone12_12pro .detail-bottom,.skin-os-apple.skin-device-phone.skin-model-iphone12mini .detail-bottom{display:none}.skin-os-apple.skin-device-phone.skin-model-iphone12promax .buttons.top,.skin-os-apple.skin-device-phone.skin-model-iphone12_12pro .buttons.top,.skin-os-apple.skin-device-phone.skin-model-iphone12mini .buttons.top{display:none}.skin-os-apple.skin-device-phone.skin-model-iphone12promax .buttons.left,.skin-os-apple.skin-device-phone.skin-model-iphone12_12pro .buttons.left,.skin-os-apple.skin-device-phone.skin-model-iphone12mini .buttons.left{display:none}.skin-os-apple.skin-device-phone.skin-model-iphone12promax .buttons.right,.skin-os-apple.skin-device-phone.skin-model-iphone12_12pro .buttons.right,.skin-os-apple.skin-device-phone.skin-model-iphone12mini .buttons.right{display:none}.skin-os-apple.skin-device-phone.skin-model-iphone12promax.skin-dimensions-926-428 .detail-top,.skin-os-apple.skin-device-phone.skin-model-iphone12promax.skin-dimensions-428-926 .detail-top{background:url("/images/player/skins/iPhone_12_Pro_Max.svg") no-repeat center center;background-size:478px 970px !important;width:478px !important;height:970px !important}.skin-os-apple.skin-device-phone.skin-model-iphone12promax.skin-orientation-landscape .detail-top{right:auto !important;transform-origin:top left;transform:rotate(270deg) translateX(-50%) translateY(-50%) !important}.skin-os-apple.skin-device-phone.skin-model-iphone12mini.skin-dimensions-812-375 .detail-top,.skin-os-apple.skin-device-phone.skin-model-iphone12mini.skin-dimensions-375-812 .detail-top{background:url("/images/player/skins/iPhone_12_mini.svg") no-repeat center center;background-size:422px 854px !important;width:422px !important;height:854px !important}.skin-os-apple.skin-device-phone.skin-model-iphone12mini.skin-orientation-landscape .detail-top{right:auto !important;transform-origin:top left;transform:rotate(270deg) translateX(-50%) translateY(-50%) !important}.skin-os-apple.skin-device-phone.skin-model-iphone12_12pro.skin-dimensions-844-390 .detail-top,.skin-os-apple.skin-device-phone.skin-model-iphone12_12pro.skin-dimensions-390-844 .detail-top{background:url("/images/player/skins/iPhone_12-12_Pro.svg") no-repeat center center;background-size:437px 886px !important;width:437px !important;height:886px !important}.skin-os-apple.skin-device-phone.skin-model-iphone12_12pro.skin-orientation-landscape .detail-top{right:auto !important;transform-origin:top left;transform:rotate(270deg) translateX(-50%) translateY(-50%) !important}.skin-os-apple.skin-device-phone.skin-model-iphone13promax,.skin-os-apple.skin-device-phone.skin-model-iphone13_13pro,.skin-os-apple.skin-device-phone.skin-model-iphone13mini{background:none}.skin-os-apple.skin-device-phone.skin-model-iphone13promax .detail-top,.skin-os-apple.skin-device-phone.skin-model-iphone13_13pro .detail-top,.skin-os-apple.skin-device-phone.skin-model-iphone13mini .detail-top{position:absolute;top:50% !important;left:50% !important;pointer-events:none;border-radius:0px;border:none !important;z-index:99;transform:translateX(-50%) translateY(-50%) !important}.skin-os-apple.skin-device-phone.skin-model-iphone13promax .detail-top:before,.skin-os-apple.skin-device-phone.skin-model-iphone13promax .detail-top:after,.skin-os-apple.skin-device-phone.skin-model-iphone13_13pro .detail-top:before,.skin-os-apple.skin-device-phone.skin-model-iphone13_13pro .detail-top:after,.skin-os-apple.skin-device-phone.skin-model-iphone13mini .detail-top:before,.skin-os-apple.skin-device-phone.skin-model-iphone13mini .detail-top:after{content:'';display:none}.skin-os-apple.skin-device-phone.skin-model-iphone13promax #pio-playerframe,.skin-os-apple.skin-device-phone.skin-model-iphone13_13pro #pio-playerframe,.skin-os-apple.skin-device-phone.skin-model-iphone13mini #pio-playerframe{background:black}.skin-os-apple.skin-device-phone.skin-model-iphone13promax .detail-bottom,.skin-os-apple.skin-device-phone.skin-model-iphone13_13pro .detail-bottom,.skin-os-apple.skin-device-phone.skin-model-iphone13mini .detail-bottom{display:none}.skin-os-apple.skin-device-phone.skin-model-iphone13promax .buttons.top,.skin-os-apple.skin-device-phone.skin-model-iphone13_13pro .buttons.top,.skin-os-apple.skin-device-phone.skin-model-iphone13mini .buttons.top{display:none}.skin-os-apple.skin-device-phone.skin-model-iphone13promax .buttons.left,.skin-os-apple.skin-device-phone.skin-model-iphone13_13pro .buttons.left,.skin-os-apple.skin-device-phone.skin-model-iphone13mini .buttons.left{display:none}.skin-os-apple.skin-device-phone.skin-model-iphone13promax .buttons.right,.skin-os-apple.skin-device-phone.skin-model-iphone13_13pro .buttons.right,.skin-os-apple.skin-device-phone.skin-model-iphone13mini .buttons.right{display:none}.skin-os-apple.skin-device-phone.skin-model-iphone13promax.skin-dimensions-926-428 .detail-top,.skin-os-apple.skin-device-phone.skin-model-iphone13promax.skin-dimensions-428-926 .detail-top{background:url("/images/player/skins/iPhone_13_Pro_Max.svg") no-repeat center center;background-size:478px 970px !important;width:478px !important;height:970px !important}.skin-os-apple.skin-device-phone.skin-model-iphone13promax.skin-orientation-landscape .detail-top{right:auto !important;transform-origin:top left;transform:rotate(270deg) translateX(-50%) translateY(-50%) !important}.skin-os-apple.skin-device-phone.skin-model-iphone13mini.skin-dimensions-812-375 .detail-top,.skin-os-apple.skin-device-phone.skin-model-iphone13mini.skin-dimensions-375-812 .detail-top{background:url("/images/player/skins/iPhone_13_mini.svg") no-repeat center center;background-size:422px 854px !important;width:422px !important;height:854px !important}.skin-os-apple.skin-device-phone.skin-model-iphone13mini.skin-orientation-landscape .detail-top{right:auto !important;transform-origin:top left;transform:rotate(270deg) translateX(-50%) translateY(-50%) !important}.skin-os-apple.skin-device-phone.skin-model-iphone13_13pro.skin-dimensions-844-390 .detail-top,.skin-os-apple.skin-device-phone.skin-model-iphone13_13pro.skin-dimensions-390-844 .detail-top{background:url("/images/player/skins/iPhone_13-13_Pro.svg") no-repeat center center;background-size:437px 886px !important;width:437px !important;height:886px !important}.skin-os-apple.skin-device-phone.skin-model-iphone13_13pro.skin-orientation-landscape .detail-top{right:auto !important;transform-origin:top left;transform:rotate(270deg) translateX(-50%) translateY(-50%) !important}.skin-os-apple.skin-device-tablet{box-sizing:border-box}.skin-os-apple.skin-device-tablet .detail-top{border-radius:50%;left:50%}.skin-os-apple.skin-device-tablet .detail-top,.skin-os-apple.skin-device-tablet .detail-bottom{-webkit-transform:translate(-50%, 0);-moz-transform:translate(-50%, 0);-o-transform:translate(-50%, 0);transform:translate(-50%, 0)}.skin-os-apple.skin-device-tablet.skin-orientation-landscape .detail-top{top:50% !important;left:auto}.skin-os-apple.skin-device-tablet.skin-orientation-landscape .detail-top,.skin-os-apple.skin-device-tablet.skin-orientation-landscape .detail-bottom{-webkit-transform:translate(0, -50%);-moz-transform:translate(0, -50%);-o-transform:translate(0, -50%);transform:translate(0, -50%)}.skin-os-apple.skin-device-tablet.skin-color-white{border-color:#aaa !important}.skin-os-android{background-color:#444}.skin-os-android .detail-top,.skin-os-android .detail-bottom,.skin-os-android:not(.skin-device-wear) .detail-top::before,.skin-os-android:not(.skin-device-wear) .detail-top::after{border-radius:50%}.skin-os-android .buttons{background-color:#333}.skin-os-android.skin-color-white{background-color:#fafafa !important}.skin-os-android.skin-color-white .buttons{background-color:#aaa !important}.skin-os-android.skin-color-white:not(.skin-device-wear) .detail-top,.skin-os-android.skin-color-white:not(.skin-device-wear) .detail-bottom,.skin-os-android.skin-color-white:not(.skin-device-wear) .detail-top::before,.skin-os-android.skin-color-white:not(.skin-device-wear) .detail-top::after{border-color:#aaa !important}.skin-os-android.skin-device-wear{background-color:#333;-moz-box-sizing:border-box;box-sizing:border-box}.skin-os-android.skin-device-wear .detail-top,.skin-os-android.skin-device-wear .detail-bottom{position:absolute;background-color:#333;border-radius:0;width:68%;left:16%}.skin-os-android.skin-device-wear .detail-top{border-bottom:0 none}.skin-os-android.skin-device-wear .detail-bottom{border-top:0 none}.skin-os-android.skin-device-wear .buttons.right{height:100%;top:0;bottom:0;background-color:transparent;border:0 none}.skin-os-android.skin-device-wear .buttons.right::before,.skin-os-android.skin-device-wear .buttons.right::after{height:14%;background-color:#333;position:absolute}.skin-os-android.skin-device-wear .buttons.right::before{top:25%}.skin-os-android.skin-device-wear .buttons.right::after{bottom:25%}.skin-os-android.skin-device-wear.skin-color-white{background-color:#fafafa !important;box-shadow:none !important}.skin-os-android.skin-device-wear.skin-color-white .detail-top,.skin-os-android.skin-device-wear.skin-color-white .detail-bottom{background-color:#fafafa !important;border-color:#aaa !important;border-top:0 none !important;border-bottom:0 none !important}.skin-os-android.skin-device-wear.skin-color-white .buttons.right::before,.skin-os-android.skin-device-wear.skin-color-white .buttons.right::after{background-color:#aaa !important}.skin-os-android.skin-device-phone.skin-color-black{background-color:#0a0a0a !important;box-shadow:none !important}.skin-os-android.skin-device-phone.skin-color-black .detail-top,.skin-os-android.skin-device-phone.skin-color-black .detail-top::after{background:#282828;border:none !important}.skin-os-android.skin-device-phone .detail-top{position:absolute;right:0;left:0;margin:auto}.skin-os-android.skin-device-phone .detail-top::before{display:none}.skin-os-android.skin-device-phone .detail-bottom{display:none}.skin-os-android.skin-device-phone .buttons.left{display:none}.skin-os-android.skin-device-phone .buttons.right{height:4.5%;top:48%;border-top-right-radius:35% 5%;border-bottom-right-radius:35% 5%}.skin-os-android.skin-device-phone .buttons.right:before{height:231%;bottom:624%;background:inherit;border-top-right-radius:35% 5%;border-bottom-right-radius:35% 5%}.skin-os-android.skin-device-phone .buttons.right:after{height:100%;top:513%;background:inherit;border-top-right-radius:35% 5%;border-bottom-right-radius:35% 5%}.skin-os-android.skin-device-phone.skin-orientation-landscape .detail-top{top:0 !important;bottom:0 !important;margin:auto;right:-93% !important}.skin-os-android.skin-device-phone.skin-orientation-landscape .buttons.right{height:1%;width:4.5%;top:auto;right:48% !important;border-top-right-radius:0;border-bottom-right-radius:5% 35%;border-bottom-left-radius:5% 35%}.skin-os-android.skin-device-phone.skin-orientation-landscape .buttons.right:before{height:100%;width:231%;left:493%;bottom:0;border-top-right-radius:0;border-bottom-right-radius:5% 35%;border-bottom-left-radius:5% 35%}.skin-os-android.skin-device-phone.skin-orientation-landscape .buttons.right:after{right:740%;top:-100%;border-top-right-radius:0;border-bottom-right-radius:5% 35%;border-bottom-left-radius:5% 35%}.skin-os-android.skin-device-phone.skin-model-pixel{box-sizing:border-box}.skin-os-android.skin-device-phone.skin-model-pixel .detail-top{left:50%}.skin-os-android.skin-device-phone.skin-model-pixel .detail-top::before{left:-130%}.skin-os-android.skin-device-phone.skin-model-pixel .buttons.left{display:none}.skin-os-android.skin-device-phone.skin-model-pixel .buttons.right{top:25%;background-color:transparent !important}.skin-os-android.skin-device-phone.skin-model-pixel .buttons.right:before{background-color:#aaa !important}.skin-os-android.skin-device-phone.skin-model-pixel .buttons.right:after{background-color:#aaa !important;top:139%}.skin-os-android.skin-device-phone.skin-model-pixel.skin-orientation-landscape .detail-top{top:40% !important;left:101% !important}.skin-os-android.skin-device-phone.skin-model-pixel.skin-orientation-landscape .buttons.right{top:101%;background-color:transparent !important}.skin-os-android.skin-device-phone.skin-model-pixel.skin-orientation-landscape .buttons.right:before{background-color:#aaa !important}.skin-os-android.skin-device-phone.skin-model-pixel.skin-orientation-landscape .buttons.right:after{background-color:#aaa !important}.skin-os-android.skin-device-phone.skin-model-pixel2{box-sizing:border-box}.skin-os-android.skin-device-phone.skin-model-pixel2 .detail-top{left:50%}.skin-os-android.skin-device-phone.skin-model-pixel2 .detail-top::before{left:-42%}.skin-os-android.skin-device-phone.skin-model-pixel2 .buttons.left{display:none}.skin-os-android.skin-device-phone.skin-model-pixel2 .buttons.right{top:27%;background-color:transparent !important}.skin-os-android.skin-device-phone.skin-model-pixel2 .buttons.right:before{background-color:#aaa !important}.skin-os-android.skin-device-phone.skin-model-pixel2 .buttons.right:after{background-color:#aaa !important;top:154%}.skin-os-android.skin-device-phone.skin-model-pixel2.skin-orientation-landscape .detail-top{top:40% !important;left:101% !important}.skin-os-android.skin-device-phone.skin-model-pixel2.skin-orientation-landscape .buttons.right{top:101%;background-color:transparent !important}.skin-os-android.skin-device-phone.skin-model-pixel2.skin-orientation-landscape .buttons.right:before{background-color:#aaa !important}.skin-os-android.skin-device-phone.skin-model-pixel2.skin-orientation-landscape .buttons.right:after{background-color:#aaa !important}.skin-os-android.skin-device-phone.skin-model-pixel2xl{box-sizing:border-box}.skin-os-android.skin-device-phone.skin-model-pixel2xl .detail-top{left:50%}.skin-os-android.skin-device-phone.skin-model-pixel2xl .detail-top::before{left:-51%}.skin-os-android.skin-device-phone.skin-model-pixel2xl .buttons.left{display:none}.skin-os-android.skin-device-phone.skin-model-pixel2xl .buttons.right{top:24%;background-color:transparent !important}.skin-os-android.skin-device-phone.skin-model-pixel2xl .buttons.right:before{background-color:#aaa !important}.skin-os-android.skin-device-phone.skin-model-pixel2xl .buttons.right:after{background-color:#aaa !important;top:139%}.skin-os-android.skin-device-phone.skin-model-pixel2xl.skin-orientation-landscape .detail-top{top:40% !important;left:101% !important}.skin-os-android.skin-device-phone.skin-model-pixel2xl.skin-orientation-landscape .buttons.right{top:101%;background-color:transparent !important}.skin-os-android.skin-device-phone.skin-model-pixel2xl.skin-orientation-landscape .buttons.right:before{background-color:#aaa !important}.skin-os-android.skin-device-phone.skin-model-pixel2xl.skin-orientation-landscape .buttons.right:after{background-color:#aaa !important}.skin-os-android.skin-device-phone.skin-model-oneplus7t{box-shadow:none !important;background:none !important;box-shadow:none !important;background:none !important}.skin-os-android.skin-device-phone.skin-model-oneplus7t .detail-top{position:absolute;top:50% !important;left:50% !important;pointer-events:none;border-radius:0px;border:none !important;z-index:99;transform:translateX(-50%) translateY(-50%) !important;bottom:auto !important}.skin-os-android.skin-device-phone.skin-model-oneplus7t .detail-top:before,.skin-os-android.skin-device-phone.skin-model-oneplus7t .detail-top:after{content:'';display:none}.skin-os-android.skin-device-phone.skin-model-oneplus7t #pio-playerframe{background:black}.skin-os-android.skin-device-phone.skin-model-oneplus7t.skin-dimensions-914-412 .detail-top{background:url("/images/player/skins/onePlus-7t.svg") no-repeat center center;background-size:454px 967px !important;width:454px !important;height:967px !important}.skin-os-android.skin-device-phone.skin-model-oneplus7t .detail-bottom{display:none}.skin-os-android.skin-device-phone.skin-model-oneplus7t .buttons.top{display:none}.skin-os-android.skin-device-phone.skin-model-oneplus7t .buttons.left{display:none}.skin-os-android.skin-device-phone.skin-model-oneplus7t .buttons.right{display:none}.skin-os-android.skin-device-phone.skin-model-oneplus7t.skin-orientation-landscape .detail-top{right:auto !important;transform-origin:top left;transform:rotate(270deg) translateX(-50%) translateY(-50%) !important}.skin-os-android.skin-device-phone.skin-model-oneplus7t .detail-top{position:absolute;top:50% !important;left:50% !important;pointer-events:none;border-radius:0px;border:none !important;z-index:99;transform:translateX(-50%) translateY(-50%) !important;bottom:auto !important}.skin-os-android.skin-device-phone.skin-model-oneplus7t .detail-top:before,.skin-os-android.skin-device-phone.skin-model-oneplus7t .detail-top:after{content:'';display:none}.skin-os-android.skin-device-phone.skin-model-oneplus7t #pio-playerframe{background:black}.skin-os-android.skin-device-phone.skin-model-oneplus7t.skin-dimensions-412-914 .detail-top{background:url("/images/player/skins/onePlus-7t.svg") no-repeat center center;background-size:454px 967px !important;width:454px !important;height:967px !important}.skin-os-android.skin-device-phone.skin-model-oneplus7t .detail-bottom{display:none}.skin-os-android.skin-device-phone.skin-model-oneplus7t .buttons.top{display:none}.skin-os-android.skin-device-phone.skin-model-oneplus7t .buttons.left{display:none}.skin-os-android.skin-device-phone.skin-model-oneplus7t .buttons.right{display:none}.skin-os-android.skin-device-phone.skin-model-oneplus7t.skin-orientation-landscape .detail-top{right:auto !important;transform-origin:top left;transform:rotate(270deg) translateX(-50%) translateY(-50%) !important}.skin-os-android.skin-device-phone.skin-model-oneplus7tpro{box-shadow:none !important;background:none !important;box-shadow:none !important;background:none !important}.skin-os-android.skin-device-phone.skin-model-oneplus7tpro .detail-top{position:absolute;top:50% !important;left:50% !important;pointer-events:none;border-radius:0px;border:none !important;z-index:99;transform:translateX(-50%) translateY(-50%) !important;bottom:auto !important}.skin-os-android.skin-device-phone.skin-model-oneplus7tpro .detail-top:before,.skin-os-android.skin-device-phone.skin-model-oneplus7tpro .detail-top:after{content:'';display:none}.skin-os-android.skin-device-phone.skin-model-oneplus7tpro #pio-playerframe{background:black}.skin-os-android.skin-device-phone.skin-model-oneplus7tpro.skin-dimensions-892-412 .detail-top{background:url("/images/player/skins/onePlus-7t-Pro.svg") no-repeat center center;background-size:446px 941px !important;width:446px !important;height:941px !important}.skin-os-android.skin-device-phone.skin-model-oneplus7tpro .detail-bottom{display:none}.skin-os-android.skin-device-phone.skin-model-oneplus7tpro .buttons.top{display:none}.skin-os-android.skin-device-phone.skin-model-oneplus7tpro .buttons.left{display:none}.skin-os-android.skin-device-phone.skin-model-oneplus7tpro .buttons.right{display:none}.skin-os-android.skin-device-phone.skin-model-oneplus7tpro.skin-orientation-landscape .detail-top{right:auto !important;transform-origin:top left;transform:rotate(270deg) translateX(-50%) translateY(-50%) !important}.skin-os-android.skin-device-phone.skin-model-oneplus7tpro .detail-top{position:absolute;top:50% !important;left:50% !important;pointer-events:none;border-radius:0px;border:none !important;z-index:99;transform:translateX(-50%) translateY(-50%) !important;bottom:auto !important}.skin-os-android.skin-device-phone.skin-model-oneplus7tpro .detail-top:before,.skin-os-android.skin-device-phone.skin-model-oneplus7tpro .detail-top:after{content:'';display:none}.skin-os-android.skin-device-phone.skin-model-oneplus7tpro #pio-playerframe{background:black}.skin-os-android.skin-device-phone.skin-model-oneplus7tpro.skin-dimensions-412-892 .detail-top{background:url("/images/player/skins/onePlus-7t-Pro.svg") no-repeat center center;background-size:446px 941px !important;width:446px !important;height:941px !important}.skin-os-android.skin-device-phone.skin-model-oneplus7tpro .detail-bottom{display:none}.skin-os-android.skin-device-phone.skin-model-oneplus7tpro .buttons.top{display:none}.skin-os-android.skin-device-phone.skin-model-oneplus7tpro .buttons.left{display:none}.skin-os-android.skin-device-phone.skin-model-oneplus7tpro .buttons.right{display:none}.skin-os-android.skin-device-phone.skin-model-oneplus7tpro.skin-orientation-landscape .detail-top{right:auto !important;transform-origin:top left;transform:rotate(270deg) translateX(-50%) translateY(-50%) !important}.skin-os-android.skin-device-phone.skin-model-samsungs10{box-shadow:none !important;background:none !important;box-shadow:none !important;background:none !important}.skin-os-android.skin-device-phone.skin-model-samsungs10 .detail-top{position:absolute;top:50% !important;left:50% !important;pointer-events:none;border-radius:0px;border:none !important;z-index:99;transform:translateX(-50%) translateY(-50%) !important;bottom:auto !important}.skin-os-android.skin-device-phone.skin-model-samsungs10 .detail-top:before,.skin-os-android.skin-device-phone.skin-model-samsungs10 .detail-top:after{content:'';display:none}.skin-os-android.skin-device-phone.skin-model-samsungs10 #pio-playerframe{background:black}.skin-os-android.skin-device-phone.skin-model-samsungs10.skin-dimensions-760-360 .detail-top{background:url("/images/player/skins/samsungS10.svg") no-repeat center center;background-size:380px 802px !important;width:380px !important;height:802px !important}.skin-os-android.skin-device-phone.skin-model-samsungs10 .detail-bottom{display:none}.skin-os-android.skin-device-phone.skin-model-samsungs10 .buttons.top{display:none}.skin-os-android.skin-device-phone.skin-model-samsungs10 .buttons.left{display:none}.skin-os-android.skin-device-phone.skin-model-samsungs10 .buttons.right{display:none}.skin-os-android.skin-device-phone.skin-model-samsungs10.skin-orientation-landscape .detail-top{right:auto !important;transform-origin:top left;transform:rotate(270deg) translateX(-50%) translateY(-50%) !important}.skin-os-android.skin-device-phone.skin-model-samsungs10 .detail-top{position:absolute;top:50% !important;left:50% !important;pointer-events:none;border-radius:0px;border:none !important;z-index:99;transform:translateX(-50%) translateY(-50%) !important;bottom:auto !important}.skin-os-android.skin-device-phone.skin-model-samsungs10 .detail-top:before,.skin-os-android.skin-device-phone.skin-model-samsungs10 .detail-top:after{content:'';display:none}.skin-os-android.skin-device-phone.skin-model-samsungs10 #pio-playerframe{background:black}.skin-os-android.skin-device-phone.skin-model-samsungs10.skin-dimensions-360-760 .detail-top{background:url("/images/player/skins/samsungS10.svg") no-repeat center center;background-size:380px 802px !important;width:380px !important;height:802px !important}.skin-os-android.skin-device-phone.skin-model-samsungs10 .detail-bottom{display:none}.skin-os-android.skin-device-phone.skin-model-samsungs10 .buttons.top{display:none}.skin-os-android.skin-device-phone.skin-model-samsungs10 .buttons.left{display:none}.skin-os-android.skin-device-phone.skin-model-samsungs10 .buttons.right{display:none}.skin-os-android.skin-device-phone.skin-model-samsungs10.skin-orientation-landscape .detail-top{right:auto !important;transform-origin:top left;transform:rotate(270deg) translateX(-50%) translateY(-50%) !important}.skin-os-android.skin-device-phone.skin-model-samsungs10plus{box-shadow:none !important;background:none !important;box-shadow:none !important;background:none !important}.skin-os-android.skin-device-phone.skin-model-samsungs10plus .detail-top{position:absolute;top:50% !important;left:50% !important;pointer-events:none;border-radius:0px;border:none !important;z-index:99;transform:translateX(-50%) translateY(-50%) !important;bottom:auto !important}.skin-os-android.skin-device-phone.skin-model-samsungs10plus .detail-top:before,.skin-os-android.skin-device-phone.skin-model-samsungs10plus .detail-top:after{content:'';display:none}.skin-os-android.skin-device-phone.skin-model-samsungs10plus #pio-playerframe{background:black}.skin-os-android.skin-device-phone.skin-model-samsungs10plus.skin-dimensions-869-412 .detail-top{background:url("/images/player/skins/samsungS10plus.svg") no-repeat center center;background-size:436px 917px !important;width:436px !important;height:917px !important}.skin-os-android.skin-device-phone.skin-model-samsungs10plus .detail-bottom{display:none}.skin-os-android.skin-device-phone.skin-model-samsungs10plus .buttons.top{display:none}.skin-os-android.skin-device-phone.skin-model-samsungs10plus .buttons.left{display:none}.skin-os-android.skin-device-phone.skin-model-samsungs10plus .buttons.right{display:none}.skin-os-android.skin-device-phone.skin-model-samsungs10plus.skin-orientation-landscape .detail-top{right:auto !important;transform-origin:top left;transform:rotate(270deg) translateX(-50%) translateY(-50%) !important}.skin-os-android.skin-device-phone.skin-model-samsungs10plus .detail-top{position:absolute;top:50% !important;left:50% !important;pointer-events:none;border-radius:0px;border:none !important;z-index:99;transform:translateX(-50%) translateY(-50%) !important;bottom:auto !important}.skin-os-android.skin-device-phone.skin-model-samsungs10plus .detail-top:before,.skin-os-android.skin-device-phone.skin-model-samsungs10plus .detail-top:after{content:'';display:none}.skin-os-android.skin-device-phone.skin-model-samsungs10plus #pio-playerframe{background:black}.skin-os-android.skin-device-phone.skin-model-samsungs10plus.skin-dimensions-412-869 .detail-top{background:url("/images/player/skins/samsungS10plus.svg") no-repeat center center;background-size:436px 917px !important;width:436px !important;height:917px !important}.skin-os-android.skin-device-phone.skin-model-samsungs10plus .detail-bottom{display:none}.skin-os-android.skin-device-phone.skin-model-samsungs10plus .buttons.top{display:none}.skin-os-android.skin-device-phone.skin-model-samsungs10plus .buttons.left{display:none}.skin-os-android.skin-device-phone.skin-model-samsungs10plus .buttons.right{display:none}.skin-os-android.skin-device-phone.skin-model-samsungs10plus.skin-orientation-landscape .detail-top{right:auto !important;transform-origin:top left;transform:rotate(270deg) translateX(-50%) translateY(-50%) !important}.skin-os-android.skin-device-phone.skin-model-pixel4,.skin-os-android.skin-device-phone.skin-model-pixel4xl{box-shadow:none !important;background:none !important;box-shadow:none !important;background:none !important}.skin-os-android.skin-device-phone.skin-model-pixel4 .detail-top,.skin-os-android.skin-device-phone.skin-model-pixel4xl .detail-top{position:absolute;top:50% !important;left:50% !important;pointer-events:none;border-radius:0px;border:none !important;z-index:99;transform:translateX(-50%) translateY(-50%) !important;bottom:auto !important}.skin-os-android.skin-device-phone.skin-model-pixel4 .detail-top:before,.skin-os-android.skin-device-phone.skin-model-pixel4 .detail-top:after,.skin-os-android.skin-device-phone.skin-model-pixel4xl .detail-top:before,.skin-os-android.skin-device-phone.skin-model-pixel4xl .detail-top:after{content:'';display:none}.skin-os-android.skin-device-phone.skin-model-pixel4 #pio-playerframe,.skin-os-android.skin-device-phone.skin-model-pixel4xl #pio-playerframe{background:black}.skin-os-android.skin-device-phone.skin-model-pixel4.skin-dimensions-869-411 .detail-top,.skin-os-android.skin-device-phone.skin-model-pixel4xl.skin-dimensions-869-411 .detail-top{background:url("/images/player/skins/pixel4.svg") no-repeat center center;background-size:455px 968px !important;width:455px !important;height:968px !important}.skin-os-android.skin-device-phone.skin-model-pixel4 .detail-bottom,.skin-os-android.skin-device-phone.skin-model-pixel4xl .detail-bottom{display:none}.skin-os-android.skin-device-phone.skin-model-pixel4 .buttons.top,.skin-os-android.skin-device-phone.skin-model-pixel4xl .buttons.top{display:none}.skin-os-android.skin-device-phone.skin-model-pixel4 .buttons.left,.skin-os-android.skin-device-phone.skin-model-pixel4xl .buttons.left{display:none}.skin-os-android.skin-device-phone.skin-model-pixel4 .buttons.right,.skin-os-android.skin-device-phone.skin-model-pixel4xl .buttons.right{display:none}.skin-os-android.skin-device-phone.skin-model-pixel4.skin-orientation-landscape .detail-top,.skin-os-android.skin-device-phone.skin-model-pixel4xl.skin-orientation-landscape .detail-top{right:auto !important;transform-origin:top left;transform:rotate(270deg) translateX(-50%) translateY(-50%) !important}.skin-os-android.skin-device-phone.skin-model-pixel4 .detail-top,.skin-os-android.skin-device-phone.skin-model-pixel4xl .detail-top{position:absolute;top:50% !important;left:50% !important;pointer-events:none;border-radius:0px;border:none !important;z-index:99;transform:translateX(-50%) translateY(-50%) !important;bottom:auto !important}.skin-os-android.skin-device-phone.skin-model-pixel4 .detail-top:before,.skin-os-android.skin-device-phone.skin-model-pixel4 .detail-top:after,.skin-os-android.skin-device-phone.skin-model-pixel4xl .detail-top:before,.skin-os-android.skin-device-phone.skin-model-pixel4xl .detail-top:after{content:'';display:none}.skin-os-android.skin-device-phone.skin-model-pixel4 #pio-playerframe,.skin-os-android.skin-device-phone.skin-model-pixel4xl #pio-playerframe{background:black}.skin-os-android.skin-device-phone.skin-model-pixel4.skin-dimensions-411-869 .detail-top,.skin-os-android.skin-device-phone.skin-model-pixel4xl.skin-dimensions-411-869 .detail-top{background:url("/images/player/skins/pixel4.svg") no-repeat center center;background-size:455px 968px !important;width:455px !important;height:968px !important}.skin-os-android.skin-device-phone.skin-model-pixel4 .detail-bottom,.skin-os-android.skin-device-phone.skin-model-pixel4xl .detail-bottom{display:none}.skin-os-android.skin-device-phone.skin-model-pixel4 .buttons.top,.skin-os-android.skin-device-phone.skin-model-pixel4xl .buttons.top{display:none}.skin-os-android.skin-device-phone.skin-model-pixel4 .buttons.left,.skin-os-android.skin-device-phone.skin-model-pixel4xl .buttons.left{display:none}.skin-os-android.skin-device-phone.skin-model-pixel4 .buttons.right,.skin-os-android.skin-device-phone.skin-model-pixel4xl .buttons.right{display:none}.skin-os-android.skin-device-phone.skin-model-pixel4.skin-orientation-landscape .detail-top,.skin-os-android.skin-device-phone.skin-model-pixel4xl.skin-orientation-landscape .detail-top{right:auto !important;transform-origin:top left;transform:rotate(270deg) translateX(-50%) translateY(-50%) !important}.skin-os-android.skin-device-tablet .detail-top{left:50%}.skin-os-android.skin-device-tablet .detail-top::before,.skin-os-android.skin-device-tablet .detail-top::after{display:none}.skin-os-android.skin-device-tablet .detail-bottom{display:none}.skin-os-android.skin-device-tablet.skin-orientation-landscape .detail-top{top:50% !important;left:auto !important}.skin-os-android.skin-device-tablet.skin-orientation-landscape .detail-top::before{left:auto !important}.skin-os-android.skin-device-tablet.skin-model-android2 .detail-top{display:none}.skin-os-android.skin-device-tablet.skin-model-android2.skin-orientation-landscape .buttons.right{top:auto !important}.skin-os-windows{background-color:#444}.skin-os-windows .detail-bottom{background:url("/images/player/skins/windows_logo.svg") no-repeat center center}.skin-os-windows .buttons,.skin-os-windows .buttons::before,.skin-os-windows .buttons::after{background-color:#333}.skin-os-windows.skin-orientation-landscape .detail-bottom{background-image:url("/images/player/skins/windows_logo_rotated.svg")}.skin-os-windows.skin-color-white{background-color:#fafafa !important}.skin-os-windows.skin-color-white .detail-top,.skin-os-windows.skin-color-white.skin-device-phone .detail-top::after{border-color:#aaa !important}.skin-os-windows.skin-color-white .buttons,.skin-os-windows.skin-color-white .buttons::before,.skin-os-windows.skin-color-white .buttons::after{background-color:#aaa !important}.skin-os-windows.skin-device-phone .detail-top{width:20%;left:50%;margin-left:-10%}.skin-os-windows.skin-device-phone .detail-top::after{border-radius:50%;left:192%}.skin-os-windows.skin-device-phone .detail-bottom::before{width:25%;height:100%;background:url("/images/player/skins/windows_arrow.svg") no-repeat center center}.skin-os-windows.skin-device-phone .detail-bottom::after{width:25%;height:100%;right:0;background:url("/images/player/skins/windows_search.svg") no-repeat center center}.skin-os-windows.skin-device-phone .detail-bottom::before,.skin-os-windows.skin-device-phone .detail-bottom::after{position:absolute}.skin-os-windows.skin-device-phone .buttons.right{height:14%;top:15%}.skin-os-windows.skin-device-phone .buttons.right::before{top:175%}.skin-os-windows.skin-device-phone .buttons.right::after{top:366%}.skin-os-windows.skin-device-phone .buttons.right::before,.skin-os-windows.skin-device-phone .buttons.right::after{height:50% !important}.skin-os-windows.skin-device-phone.skin-orientation-landscape .detail-top{height:20% !important;top:50% !important;left:auto;margin-top:-10%}.skin-os-windows.skin-device-phone.skin-orientation-landscape .detail-top::after{top:188% !important;left:auto}.skin-os-windows.skin-device-phone.skin-orientation-landscape .detail-bottom{height:auto !important;right:auto !important}.skin-os-windows.skin-device-phone.skin-orientation-landscape .detail-bottom::before{width:100%;height:25%;background-image:url("/images/player/skins/windows_arrow_rotated.svg")}.skin-os-windows.skin-device-phone.skin-orientation-landscape .detail-bottom::after{width:100%;height:25%;right:auto;bottom:0;background-image:url("/images/player/skins/windows_search_rotated.svg")}.skin-os-windows.skin-device-phone.skin-orientation-landscape .buttons.right{width:14% !important;right:15% !important;top:auto}.skin-os-windows.skin-device-phone.skin-orientation-landscape .buttons.right::before{right:175%;top:auto;float:right}.skin-os-windows.skin-device-phone.skin-orientation-landscape .buttons.right::after{right:366%;top:auto}.skin-os-windows.skin-device-phone.skin-orientation-landscape .buttons.right::before,.skin-os-windows.skin-device-phone.skin-orientation-landscape .buttons.right::after{width:65% !important}.skin-os-windows.skin-device-phone.skin-model-htc .detail-top{width:10%;left:50%;margin-left:-5%}.skin-os-windows.skin-device-phone.skin-model-htc .detail-top::after{left:384%}.skin-os-windows.skin-device-phone.skin-model-htc.skin-orientation-landscape .detail-top{height:10%;top:50%;left:auto;margin-top:-3%}.skin-os-windows.skin-device-phone.skin-model-htc.skin-orientation-landscape .detail-top::after{top:383%;left:auto}.skin-os-windows.skin-device-phone.skin-model-htc.skin-orientation-landscape .detail-bottom{height:auto !important;right:auto !important}.skin-os-windows.skin-device-tablet .detail-top{border-radius:50%;top:50%}.skin-os-windows.skin-device-tablet .detail-bottom{-webkit-transform:rotate(-90deg);-moz-transform:rotate(-90deg);-o-transform:rotate(-90deg);transform:rotate(-90deg);background-size:contain}.skin-os-windows.skin-device-tablet.skin-orientation-landscape .detail-top{left:50% !important;margin-top:auto}.skin-os-windows.skin-device-tablet.skin-orientation-landscape .detail-bottom{top:auto !important}.skin-os-default{background-color:#444}.skin-os-default.skin-color-white{background-color:#fafafa !important}.skin-os-web{background-color:#444;box-sizing:border-box}.skin-os-web .detail-top{position:absolute}.skin-os-web .detail-top::before{position:absolute;width:0;height:0;border-right-color:#666}.skin-os-web .detail-top::after{position:absolute;width:0;height:0;border-left-color:#333}.skin-os-web .web-search{display:block;position:absolute}.skin-os-web .buttons.top{border-radius:50%;z-index:0}.skin-os-web .buttons.top::before{border-radius:50%;float:left}.skin-os-web .buttons.top::after{border-radius:50%}.skin-os-web .buttons.top,.skin-os-web .buttons.top::after,.skin-os-web .buttons.top::before{background-color:#666}.skin-os-web.skin-color-white{background-color:#fafafa !important;border-color:#fafafa !important}.skin-os-web.skin-color-white .detail-top,.skin-os-web.skin-color-white .web-search{border-color:#aaa !important}.skin-os-web.skin-color-white .detail-top::before{border-right-color:#aaa !important}.skin-os-web.skin-color-white .detail-top::after{border-left-color:#aaa !important}.skin-os-web.skin-color-white .buttons.top,.skin-os-web.skin-color-white .buttons.top::after,.skin-os-web.skin-color-white .buttons.top::before{background-color:#aaa !important}.skin-color-none{background:none !important;border:none !important;box-shadow:none !important;margin:0 !important;padding:0 !important}.skin-color-none>div,.skin-color-none>div:before,.skin-color-none>div:after{background:none !important;border:none !important;box-shadow:none !important;color:transparent !important;margin:0 !important;padding:0 !important}.player-engine-fullscreen .body_generic_inner{-webkit-clip-path:none !important;clip-path:none !important}.skin-size-1.skin-wrapper #pio-playerframe{border:3px solid #000;border-radius:3px}.skin-size-1.skin-wrapper.skin-color-white:not(.skin-device-watch):not(.skin-model-ipadpro):not(.skin_theme):not(.skin_custom){box-shadow:inset 0 0 0 2px #aaa}.skin-size-1.skin-wrapper.skin-os-apple.skin-device-phone #pio-playerframe{width:320px;height:568px;margin:111px 24px 112px !important}.skin-size-1.skin-wrapper.skin-os-apple.skin-device-phone.skin-orientation-landscape #pio-playerframe{width:568px;height:320px;margin:24px 111px 24px 112px !important}.skin-size-1.skin-wrapper.skin-os-apple.skin-device-phone.skin-model-iphone3 #pio-playerframe{width:320px;height:480px;margin:103px 20px 107px !important}.skin-size-1.skin-wrapper.skin-os-apple.skin-device-phone.skin-model-iphone3.skin-orientation-landscape #pio-playerframe{width:480px;height:320px;margin:20px 103px 20px 107px !important}.skin-size-1.skin-wrapper.skin-os-apple.skin-device-phone.skin-model-iphone4 #pio-playerframe{margin:124px 24px 128px}.skin-size-1.skin-wrapper.skin-os-apple.skin-device-phone.skin-model-iphone4.skin-orientation-landscape #pio-playerframe{margin:24px 124px 24px 128px}.skin-size-1.skin-wrapper.skin-os-apple.skin-device-phone.skin-model-iphone6 #pio-playerframe,.skin-size-1.skin-wrapper.skin-os-apple.skin-device-phone.skin-model-iphone6plus #pio-playerframe{width:250px;height:445px;margin:98px 17px 100px !important;border:2px solid #000;border-radius:2px}.skin-size-1.skin-wrapper.skin-os-apple.skin-device-phone.skin-model-iphone6.skin-orientation-landscape #pio-playerframe,.skin-size-1.skin-wrapper.skin-os-apple.skin-device-phone.skin-orientation-landscape.skin-model-iphone6plus #pio-playerframe{width:445px;height:250px;margin:17px 98px 17px 100px !important}.skin-size-1.skin-wrapper.skin-os-apple.skin-device-phone.skin-model-iphone6plus #pio-playerframe{margin:106px 17px 109px !important}.skin-size-1.skin-wrapper.skin-os-apple.skin-device-phone.skin-model-iphone6plus.skin-orientation-landscape #pio-playerframe{margin:17px 106px 17px 109px !important}.skin-size-1.skin-wrapper.skin-os-apple.skin-device-phone.skin-model-iphone8 #pio-playerframe,.skin-size-1.skin-wrapper.skin-os-apple.skin-device-phone.skin-model-iphone8plus #pio-playerframe{margin:106px 24px 102px !important}.skin-size-1.skin-wrapper.skin-os-apple.skin-device-phone.skin-model-iphone8.skin-orientation-landscape #pio-playerframe,.skin-size-1.skin-wrapper.skin-os-apple.skin-device-phone.skin-orientation-landscape.skin-model-iphone8plus #pio-playerframe{margin:24px 106px 24px 102px !important}.skin-size-1.skin-wrapper.skin-os-apple.skin-device-phone.skin-model-iphoneX #pio-playerframe{margin:22px 24px 22px !important}.skin-size-1.skin-wrapper.skin-os-apple.skin-device-phone.skin-model-iphoneX.skin-orientation-landscape #pio-playerframe{margin:24px 22px 24px 22px !important}.skin-size-1.skin-wrapper.skin-os-apple.skin-device-phone.skin-model-iphone12_12pro #pio-playerframe{border-color:transparent;background-clip:content-box;margin:22px 23px 22px 23px !important}.skin-size-1.skin-wrapper.skin-os-apple.skin-device-phone.skin-model-iphone12_12pro.skin-orientation-landscape #pio-playerframe{border-color:transparent;background-clip:content-box;margin:23px 22px 23px 22px !important}.skin-size-1.skin-wrapper.skin-os-apple.skin-device-phone.skin-model-iphone12promax #pio-playerframe{border-color:transparent;background-clip:content-box;margin:24px 24px 22px 24px !important}.skin-size-1.skin-wrapper.skin-os-apple.skin-device-phone.skin-model-iphone12promax.skin-orientation-landscape #pio-playerframe{border-color:transparent;background-clip:content-box;margin:24px 22px 24px 24px !important}.skin-size-1.skin-wrapper.skin-os-apple.skin-device-phone.skin-model-iphone12mini #pio-playerframe{border-color:transparent;background-clip:content-box;margin:22px 26px 22px 27px !important}.skin-size-1.skin-wrapper.skin-os-apple.skin-device-phone.skin-model-iphone12mini.skin-orientation-landscape #pio-playerframe{border-color:transparent;background-clip:content-box;margin:24px 22px 24px 22px !important}.skin-size-1.skin-wrapper.skin-os-apple.skin-device-phone.skin-model-iphone13_13pro #pio-playerframe{border-color:transparent;background-clip:content-box;margin:22px 23px 22px 23px !important}.skin-size-1.skin-wrapper.skin-os-apple.skin-device-phone.skin-model-iphone13_13pro.skin-orientation-landscape #pio-playerframe{border-color:transparent;background-clip:content-box;margin:23px 22px 23px 22px !important}.skin-size-1.skin-wrapper.skin-os-apple.skin-device-phone.skin-model-iphone13promax #pio-playerframe{border-color:transparent;background-clip:content-box;margin:24px 24px 22px 24px !important}.skin-size-1.skin-wrapper.skin-os-apple.skin-device-phone.skin-model-iphone13promax.skin-orientation-landscape #pio-playerframe{border-color:transparent;background-clip:content-box;margin:24px 22px 24px 24px !important}.skin-size-1.skin-wrapper.skin-os-apple.skin-device-phone.skin-model-iphone13mini #pio-playerframe{border-color:transparent;background-clip:content-box;margin:22px 26px 22px 27px !important}.skin-size-1.skin-wrapper.skin-os-apple.skin-device-phone.skin-model-iphone13mini.skin-orientation-landscape #pio-playerframe{border-color:transparent;background-clip:content-box;margin:24px 22px 24px 22px !important}.skin-size-1.skin-wrapper.skin-os-apple.skin-device-tablet{box-shadow:none}.skin-size-1.skin-wrapper.skin-os-apple.skin-device-tablet #pio-playerframe{width:768px;height:1024px;margin:101px 82px 98px !important}.skin-size-1.skin-wrapper.skin-os-apple.skin-device-tablet.skin-orientation-landscape #pio-playerframe{width:1024px;height:768px;margin:82px 101px 82px 98px !important}.skin-size-1.skin-wrapper.skin-os-apple.skin-device-tablet.skin-model-ipadmini #pio-playerframe{margin:101px 44px 104px !important}.skin-size-1.skin-wrapper.skin-os-apple.skin-device-tablet.skin-model-ipadmini.skin-orientation-landscape #pio-playerframe{margin:44px 101px 44px 104px !important}.skin-size-1.skin-wrapper.skin-os-apple.skin-device-tablet.skin-model-ipadpro #pio-playerframe{margin:99px 50px !important}.skin-size-1.skin-wrapper.skin-os-apple.skin-device-tablet.skin-model-ipadpro.skin-orientation-landscape #pio-playerframe{margin:50px 99px !important}.skin-size-1.skin-wrapper.skin-os-android.skin-device-wear #pio-playerframe{width:280px;height:280px;border-width:6px;margin:28px !important}.skin-size-1.skin-wrapper.skin-os-android.skin-device-wear.skin-color-white #pio-playerframe{margin:36px !important}.skin-size-1.skin-wrapper.skin-os-android.skin-device-phone #pio-playerframe{margin:56px 10px !important}.skin-size-1.skin-wrapper.skin-os-android.skin-device-phone.skin-orientation-landscape #pio-playerframe{margin:10px 56px !important}.skin-size-1.skin-wrapper.skin-os-android.skin-device-phone.skin-model-pixel #pio-playerframe{width:540px;height:960px;margin:75px 14px 87px !important}.skin-size-1.skin-wrapper.skin-os-android.skin-device-phone.skin-model-pixel.skin-orientation-landscape #pio-playerframe{width:598px;height:360px;margin:14px 75px 14px 87px !important}.skin-size-1.skin-wrapper.skin-os-android.skin-device-phone.skin-model-pixel2 #pio-playerframe{width:360px;height:598px;margin:96px 14px 96px 14px !important}.skin-size-1.skin-wrapper.skin-os-android.skin-device-phone.skin-model-pixel2.skin-orientation-landscape #pio-playerframe{width:598px;height:360px;margin:14px 96px 14px 96px !important}.skin-size-1.skin-wrapper.skin-os-android.skin-device-phone.skin-model-pixelxl #pio-playerframe{width:480px;height:853px;margin:75px 14px 87px !important}.skin-size-1.skin-wrapper.skin-os-android.skin-device-phone.skin-model-pixelxl.skin-orientation-landscape #pio-playerframe{width:853px;height:480px;margin:14px 75px 14px 71px !important}.skin-size-1.skin-wrapper.skin-os-android.skin-device-phone.skin-model-pixel2xl .body_generic_inner{-webkit-clip-path:inset(55px 15px 75px 16px round 20px);clip-path:inset(55px 15px 75px 16px round 20px);padding:0px}.skin-size-1.skin-wrapper.skin-os-android.skin-device-phone.skin-model-pixel2xl #pio-playerframe{width:360px;height:678px;border-radius:20px;margin:52px 12px 72px 12px !important}.skin-size-1.skin-wrapper.skin-os-android.skin-device-phone.skin-model-pixel2xl.skin-size-4 .body_generic_inner{-webkit-clip-path:inset(55px 15px 75px 15px round 20px);clip-path:inset(55px 15px 75px 15px round 20px)}.skin-size-1.skin-wrapper.skin-os-android.skin-device-phone.skin-model-pixel2xl.skin-orientation-landscape .body_generic_inner{-webkit-clip-path:inset(15px 55px 16px 75px round 20px);clip-path:inset(15px 55px 16px 75px round 20px);padding:0px}.skin-size-1.skin-wrapper.skin-os-android.skin-device-phone.skin-model-pixel2xl.skin-orientation-landscape #pio-playerframe{width:678px;height:360px;border-radius:20px;margin:12px 52px 12px 72px !important}.skin-size-1.skin-wrapper.skin-os-android.skin-device-phone.skin-model-pixel2xl.skin-orientation-landscape.skin-size-4 .body_generic_inner{-webkit-clip-path:inset(15px 55px 15px 75px round 20px);clip-path:inset(15px 55px 15px 75px round 20px);padding:0px}.skin-size-1.skin-wrapper.skin-os-android.skin-device-phone.skin-model-pixel2xl.skin-color-none .body_generic_inner{-webkit-clip-path:none !important;clip-path:none !important}.skin-size-1.skin-wrapper.skin-os-android.skin-device-phone.skin-model-oneplus7t #pio-playerframe{margin:16px 25px 24px !important}.skin-size-1.skin-wrapper.skin-os-android.skin-device-phone.skin-model-oneplus7t.skin-orientation-landscape #pio-playerframe{margin:24px 24px 24px 18px !important}.skin-size-1.skin-wrapper.skin-os-android.skin-device-phone.skin-model-oneplus7tpro #pio-playerframe{margin:16px 25px 24px !important}.skin-size-1.skin-wrapper.skin-os-android.skin-device-phone.skin-model-oneplus7tpro.skin-orientation-landscape #pio-playerframe{margin:24px 19px 24px 13px !important}.skin-size-1.skin-wrapper.skin-os-android.skin-device-phone.skin-model-samsungs10 #pio-playerframe{margin:20px 25px 28px !important}.skin-size-1.skin-wrapper.skin-os-android.skin-device-phone.skin-model-samsungs10.skin-orientation-landscape #pio-playerframe{margin:23px 24px 23px 16px !important}.skin-size-1.skin-wrapper.skin-os-android.skin-device-phone.skin-model-samsungs10plus #pio-playerframe{margin:16px 25px 25px !important}.skin-size-1.skin-wrapper.skin-os-android.skin-device-phone.skin-model-samsungs10plus.skin-orientation-landscape #pio-playerframe{margin:23px 24px 23px 16px !important}.skin-size-1.skin-wrapper.skin-os-android.skin-device-phone.skin-model-pixel4 #pio-playerframe,.skin-size-1.skin-wrapper.skin-os-android.skin-device-phone.skin-model-pixel4xl #pio-playerframe{margin:55px 22px 22px 21px !important}.skin-size-1.skin-wrapper.skin-os-android.skin-device-phone.skin-model-pixel4.skin-orientation-landscape #pio-playerframe,.skin-size-1.skin-wrapper.skin-os-android.skin-device-phone.skin-model-pixel4xl.skin-orientation-landscape #pio-playerframe{margin:23px 24px 23px 57px !important}.skin-size-1.skin-wrapper.skin-os-android.skin-device-tablet #pio-playerframe{width:800px;height:1280px;margin:181px 95px 174px !important}.skin-size-1.skin-wrapper.skin-os-android.skin-device-tablet.skin-orientation-landscape #pio-playerframe{width:1280px;height:800px;margin:95px 181px 95px 174px !important}.skin-size-1.skin-wrapper.skin-os-android.skin-device-tablet.skin-model-android2 #pio-playerframe{margin:28px !important}.skin-size-1.skin-wrapper.skin-os-android.skin-device-tablet.skin-model-android2.skin-orientation-landscape #pio-playerframe{margin:28px !important}.skin-size-1.skin-wrapper.skin-os-windows.skin-device-phone #pio-playerframe{width:480px;height:800px;margin:70px 31px 106px}.skin-size-1.skin-wrapper.skin-os-windows.skin-device-phone.skin-orientation-landscape #pio-playerframe{width:800px;height:480px;margin:31px 70px 31px 106px}.skin-size-1.skin-wrapper.skin-os-windows.skin-device-tablet #pio-playerframe{width:540px;height:960px;margin:73px 70px 73px 65px !important}.skin-size-1.skin-wrapper.skin-os-windows.skin-device-tablet.skin-orientation-landscape #pio-playerframe{width:960px;height:540px;margin:65px 73px 70px !important}.skin-size-1.skin-wrapper.skin-os-default #pio-playerframe{width:845px;height:1385px;margin:20px !important}.skin-size-1.skin-wrapper.skin-os-default.skin-orientation-landscape #pio-playerframe{width:1385px;height:845px}.skin-size-1.skin-wrapper.skin-os-web #pio-playerframe{width:1280px;height:768px;margin:36px 6px 6px !important}.skin-size-1.skin-os-apple{border-radius:51px}.skin-size-1.skin-os-apple .detail-bottom{bottom:22px}.skin-size-1.skin-os-apple .detail-top,.skin-size-1.skin-os-apple.skin-device-phone .detail-top::before,.skin-size-1.skin-os-apple.skin-device-phone .detail-top::after,.skin-size-1.skin-os-apple .detail-bottom{border:2px solid #333}.skin-size-1.skin-os-apple.skin-device-phone .detail-top{width:13px;height:13px;-webkit-transform:translateX(-50%);-moz-transform:translateX(-50%);-o-transform:translateX(-50%);transform:translateX(-50%);top:28px}.skin-size-1.skin-os-apple.skin-device-phone .detail-top::before{width:5px;height:5px;top:26px;right:52px}.skin-size-1.skin-os-apple.skin-device-phone .detail-top::after{border-radius:5px;width:62px;height:5px;top:28px;right:28px}.skin-size-1.skin-os-apple.skin-device-phone .detail-bottom{width:63px;height:63px;-webkit-transform:translateX(-50%);-moz-transform:translateX(-50%);-o-transform:translateX(-50%);transform:translateX(-50%)}.skin-size-1.skin-os-apple.skin-device-phone .buttons.top{border-radius:2px 2px 0 0;height:5px;top:-4px}.skin-size-1.skin-os-apple.skin-device-phone .buttons.left{left:-4px}.skin-size-1.skin-os-apple.skin-device-phone .buttons.left,.skin-size-1.skin-os-apple.skin-device-phone .buttons.left:before,.skin-size-1.skin-os-apple.skin-device-phone .buttons.left:after{width:5px;border-radius:3px 0 0 3px}.skin-size-1.skin-os-apple.skin-device-phone.skin-orientation-landscape .detail-top{right:28px;-webkit-transform:translateY(-50%);-moz-transform:translateY(-50%);-o-transform:translateY(-50%);transform:translateY(-50%)}.skin-size-1.skin-os-apple.skin-device-phone.skin-orientation-landscape .detail-top::before{right:26px;top:-52px}.skin-size-1.skin-os-apple.skin-device-phone.skin-orientation-landscape .detail-top::after{width:5px;height:62px;right:28px;top:-28px !important}.skin-size-1.skin-os-apple.skin-device-phone.skin-orientation-landscape .detail-bottom{left:55px;-webkit-transform:translateY(-50%);-moz-transform:translateY(-50%);-o-transform:translateY(-50%);transform:translateY(-50%)}.skin-size-1.skin-os-apple.skin-device-phone.skin-orientation-landscape .buttons.top{width:5px;right:-4px;bottom:67px;border-radius:0 2px 2px 0}.skin-size-1.skin-os-apple.skin-device-phone.skin-orientation-landscape .buttons.left{top:-4px}.skin-size-1.skin-os-apple.skin-device-phone.skin-orientation-landscape .buttons.left,.skin-size-1.skin-os-apple.skin-device-phone.skin-orientation-landscape .buttons.left:before,.skin-size-1.skin-os-apple.skin-device-phone.skin-orientation-landscape .buttons.left:after{height:5px;border-radius:3px 3px 0 0}.skin-size-1.skin-os-apple.skin-device-phone.skin-model-iphone3 .detail-top{border-radius:10px;width:62px;height:5px;top:54px;margin-left:-33px}.skin-size-1.skin-os-apple.skin-device-phone.skin-model-iphone3 .detail-bottom{width:63px;height:63px;bottom:22px}.skin-size-1.skin-os-apple.skin-device-phone.skin-model-iphone3 .buttons.top{height:4px;top:-4px;border-radius:5px 5px 0 0}.skin-size-1.skin-os-apple.skin-device-phone.skin-model-iphone3 .buttons.left{left:-4px}.skin-size-1.skin-os-apple.skin-device-phone.skin-model-iphone3 .buttons.left,.skin-size-1.skin-os-apple.skin-device-phone.skin-model-iphone3 .buttons.left::before,.skin-size-1.skin-os-apple.skin-device-phone.skin-model-iphone3 .buttons.left::after{width:4px;border-radius:5px 0 0 5px}.skin-size-1.skin-os-apple.skin-device-phone.skin-model-iphone3.skin-orientation-landscape .detail-top{width:5px;height:62px;right:54px;margin-top:-33px}.skin-size-1.skin-os-apple.skin-device-phone.skin-model-iphone3.skin-orientation-landscape .detail-bottom{left:58px}.skin-size-1.skin-os-apple.skin-device-phone.skin-model-iphone3.skin-orientation-landscape .buttons.top{width:4px;right:-4px;bottom:60px;border-radius:0 5px 5px 0}.skin-size-1.skin-os-apple.skin-device-phone.skin-model-iphone3.skin-orientation-landscape .buttons.left{top:-4px}.skin-size-1.skin-os-apple.skin-device-phone.skin-model-iphone3.skin-orientation-landscape .buttons.left,.skin-size-1.skin-os-apple.skin-device-phone.skin-model-iphone3.skin-orientation-landscape .buttons.left::before,.skin-size-1.skin-os-apple.skin-device-phone.skin-model-iphone3.skin-orientation-landscape .buttons.left::after{height:4px;border-radius:5px 5px 0 0}.skin-size-1.skin-os-apple.skin-device-phone.skin-model-iphone4 .detail-top{border-radius:5px;width:62px;height:5px;top:60px;margin-left:-32px}.skin-size-1.skin-os-apple.skin-device-phone.skin-model-iphone4 .detail-top::after{width:13px;height:13px;top:-6px;right:41px}.skin-size-1.skin-os-apple.skin-device-phone.skin-model-iphone4 .detail-bottom{width:67px;height:67px;bottom:30px}.skin-size-1.skin-os-apple.skin-device-phone.skin-model-iphone4.skin-orientation-landscape .detail-top{width:5px;height:62px;right:58px;margin-top:-32px}.skin-size-1.skin-os-apple.skin-device-phone.skin-model-iphone4.skin-orientation-landscape .detail-top::after{width:13px;height:13px;bottom:41px;right:6px}.skin-size-1.skin-os-apple.skin-device-phone.skin-model-iphone6,.skin-size-1.skin-os-apple.skin-device-phone.skin-wrapper.skin-model-iphone6plus,.skin-size-1.skin-os-apple.skin-device-phone.skin-model-iphone6plus{border-radius:65px;box-sizing:border-box}.skin-size-1.skin-os-apple.skin-device-phone.skin-model-iphone6.skin-color-white,.skin-size-1.skin-os-apple.skin-device-phone.skin-color-white.skin-model-iphone6plus{box-shadow:none;border:10px solid #ccc}.skin-size-1.skin-os-apple.skin-device-phone.skin-model-iphone6.skin-color-black,.skin-size-1.skin-os-apple.skin-device-phone.skin-color-black.skin-model-iphone6plus{border:10px solid #666}.skin-size-1.skin-os-apple.skin-device-phone.skin-model-iphone6 .detail-top,.skin-size-1.skin-os-apple.skin-device-phone.skin-model-iphone6plus .detail-top{top:12px;width:8px;height:8px;margin-left:-4px}.skin-size-1.skin-os-apple.skin-device-phone.skin-model-iphone6 .detail-top::before,.skin-size-1.skin-os-apple.skin-device-phone.skin-model-iphone6plus .detail-top::before{top:25px;right:73px;width:13px;height:13px}.skin-size-1.skin-os-apple.skin-device-phone.skin-model-iphone6 .detail-top::after,.skin-size-1.skin-os-apple.skin-device-phone.skin-model-iphone6plus .detail-top::after{top:29px;right:33px;width:70px;height:6px}.skin-size-1.skin-os-apple.skin-device-phone.skin-model-iphone6 .detail-bottom,.skin-size-1.skin-os-apple.skin-device-phone.skin-model-iphone6plus .detail-bottom{width:65px;height:65px;bottom:15px}.skin-size-1.skin-os-apple.skin-device-phone.skin-model-iphone6 .buttons.left,.skin-size-1.skin-os-apple.skin-device-phone.skin-model-iphone6plus .buttons.left,.skin-size-1.skin-os-apple.skin-device-phone.skin-model-iphone6 .buttons.left::before,.skin-size-1.skin-os-apple.skin-device-phone.skin-model-iphone6plus .buttons.left::before,.skin-size-1.skin-os-apple.skin-device-phone.skin-model-iphone6 .buttons.left::after,.skin-size-1.skin-os-apple.skin-device-phone.skin-model-iphone6plus .buttons.left::after{width:3px}.skin-size-1.skin-os-apple.skin-device-phone.skin-model-iphone6 .buttons.left,.skin-size-1.skin-os-apple.skin-device-phone.skin-model-iphone6plus .buttons.left{height:39px;left:-13px;top:102px}.skin-size-1.skin-os-apple.skin-device-phone.skin-model-iphone6 .buttons.right,.skin-size-1.skin-os-apple.skin-device-phone.skin-model-iphone6plus .buttons.right{border-radius:0 2px 2px 0;height:65px;width:3px;right:-13px;top:180px}.skin-size-1.skin-os-apple.skin-device-phone.skin-model-iphone6 .detail-top,.skin-size-1.skin-os-apple.skin-device-phone.skin-model-iphone6plus .detail-top,.skin-size-1.skin-os-apple.skin-device-phone.skin-model-iphone6 .detail-top::before,.skin-size-1.skin-os-apple.skin-device-phone.skin-model-iphone6plus .detail-top::before,.skin-size-1.skin-os-apple.skin-device-phone.skin-model-iphone6 .detail-top::after,.skin-size-1.skin-os-apple.skin-device-phone.skin-model-iphone6plus .detail-top::after,.skin-size-1.skin-os-apple.skin-device-phone.skin-model-iphone6 .detail-bottom,.skin-size-1.skin-os-apple.skin-device-phone.skin-model-iphone6plus .detail-bottom{border:1px solid #333}.skin-size-1.skin-os-apple.skin-device-phone.skin-model-iphone6.skin-orientation-landscape .detail-top,.skin-size-1.skin-os-apple.skin-device-phone.skin-orientation-landscape.skin-model-iphone6plus .detail-top{right:12px;margin-top:-4px}.skin-size-1.skin-os-apple.skin-device-phone.skin-model-iphone6.skin-orientation-landscape .detail-top::before,.skin-size-1.skin-os-apple.skin-device-phone.skin-orientation-landscape.skin-model-iphone6plus .detail-top::before{right:32px;top:-72px}.skin-size-1.skin-os-apple.skin-device-phone.skin-model-iphone6.skin-orientation-landscape .detail-top::after,.skin-size-1.skin-os-apple.skin-device-phone.skin-orientation-landscape.skin-model-iphone6plus .detail-top::after{right:29px;height:67px;width:6px !important;margin-top:-5px !important}.skin-size-1.skin-os-apple.skin-device-phone.skin-model-iphone6.skin-orientation-landscape .detail-bottom,.skin-size-1.skin-os-apple.skin-device-phone.skin-orientation-landscape.skin-model-iphone6plus .detail-bottom{left:15px}.skin-size-1.skin-os-apple.skin-device-phone.skin-model-iphone6.skin-orientation-landscape .buttons.left::before,.skin-size-1.skin-os-apple.skin-device-phone.skin-orientation-landscape.skin-model-iphone6plus .buttons.left::before,.skin-size-1.skin-os-apple.skin-device-phone.skin-model-iphone6.skin-orientation-landscape .buttons.left::after,.skin-size-1.skin-os-apple.skin-device-phone.skin-orientation-landscape.skin-model-iphone6plus .buttons.left::after{height:3px !important}.skin-size-1.skin-os-apple.skin-device-phone.skin-model-iphone6.skin-orientation-landscape .buttons.left,.skin-size-1.skin-os-apple.skin-device-phone.skin-orientation-landscape.skin-model-iphone6plus .buttons.left{width:39px !important;height:3px !important;top:-13px !important;right:102px !important}.skin-size-1.skin-os-apple.skin-device-phone.skin-model-iphone6.skin-orientation-landscape .buttons.right,.skin-size-1.skin-os-apple.skin-device-phone.skin-orientation-landscape.skin-model-iphone6plus .buttons.right{border-radius:0 0 2px 2px;height:3px;width:65px;bottom:-13px !important;right:180px}.skin-size-1.skin-os-apple.skin-device-phone.skin-model-iphone6plus{border-radius:70px !important}.skin-size-1.skin-os-apple.skin-device-phone.skin-model-iphone6plus .detail-top{width:10px !important;height:10px !important;margin-left:-5px !important}.skin-size-1.skin-os-apple.skin-device-phone.skin-model-iphone6plus .detail-top::after{top:33px !important;width:73px !important}.skin-size-1.skin-os-apple.skin-device-phone.skin-model-iphone6plus .detail-top::before{top:29px !important;right:80px !important;width:14px !important;height:14px !important}.skin-size-1.skin-os-apple.skin-device-phone.skin-model-iphone6plus .detail-bottom{width:69px !important;height:69px !important;bottom:18px !important}.skin-size-1.skin-os-apple.skin-device-phone.skin-model-iphone6plus .buttons.left{top:112px !important}.skin-size-1.skin-os-apple.skin-device-phone.skin-model-iphone6plus .buttons.right{top:197px !important;height:70px}.skin-size-1.skin-os-apple.skin-device-phone.skin-model-iphone6plus.skin-orientation-landscape .detail-top{margin-top:-7px !important}.skin-size-1.skin-os-apple.skin-device-phone.skin-model-iphone6plus.skin-orientation-landscape .detail-top::after{right:30px !important;height:73px !important}.skin-size-1.skin-os-apple.skin-device-phone.skin-model-iphone6plus.skin-orientation-landscape .detail-top::before{right:33px !important;bottom:79px !important}.skin-size-1.skin-os-apple.skin-device-phone.skin-model-iphone6plus.skin-orientation-landscape .detail-bottom{left:19px !important}.skin-size-1.skin-os-apple.skin-device-phone.skin-model-iphone6plus.skin-orientation-landscape .buttons.left{top:-12px !important;right:112px !important}.skin-size-1.skin-os-apple.skin-device-phone.skin-model-iphone6plus.skin-orientation-landscape .buttons.right{right:197px !important;width:70px}.skin-size-1.skin-os-apple.skin-device-phone.skin-model-iphone8,.skin-size-1.skin-os-apple.skin-device-phone.skin-model-iphone8plus,.skin-size-1.skin-os-apple.skin-device-phone.skin-wrapper.skin-model-iphone8plus{border-radius:63px;box-sizing:border-box}.skin-size-1.skin-os-apple.skin-device-phone.skin-model-iphone8.skin-color-white,.skin-size-1.skin-os-apple.skin-device-phone.skin-color-white.skin-model-iphone8plus{box-shadow:inset 0 0 0 10px #ccc !important}.skin-size-1.skin-os-apple.skin-device-phone.skin-model-iphone8.skin-color-black,.skin-size-1.skin-os-apple.skin-device-phone.skin-color-black.skin-model-iphone8plus{box-shadow:inset 0 0 0 10px #666}.skin-size-1.skin-os-apple.skin-device-phone.skin-model-iphone8 .detail-top,.skin-size-1.skin-os-apple.skin-device-phone.skin-model-iphone8plus .detail-top{width:7px;height:7px;top:25px}.skin-size-1.skin-os-apple.skin-device-phone.skin-model-iphone8 .detail-top:before,.skin-size-1.skin-os-apple.skin-device-phone.skin-model-iphone8plus .detail-top:before{display:block;width:10px;height:10px;top:24px;right:72px}.skin-size-1.skin-os-apple.skin-device-phone.skin-model-iphone8 .detail-top:after,.skin-size-1.skin-os-apple.skin-device-phone.skin-model-iphone8plus .detail-top:after{width:70px;height:3px;right:34px}.skin-size-1.skin-os-apple.skin-device-phone.skin-model-iphone8 .buttons.left,.skin-size-1.skin-os-apple.skin-device-phone.skin-model-iphone8plus .buttons.left,.skin-size-1.skin-os-apple.skin-device-phone.skin-model-iphone8 .buttons.right,.skin-size-1.skin-os-apple.skin-device-phone.skin-model-iphone8plus .buttons.right{width:4px}.skin-size-1.skin-os-apple.skin-device-phone.skin-model-iphone8 .buttons.left:before,.skin-size-1.skin-os-apple.skin-device-phone.skin-model-iphone8plus .buttons.left:before,.skin-size-1.skin-os-apple.skin-device-phone.skin-model-iphone8 .buttons.left:after,.skin-size-1.skin-os-apple.skin-device-phone.skin-model-iphone8plus .buttons.left:after,.skin-size-1.skin-os-apple.skin-device-phone.skin-model-iphone8 .buttons.right:before,.skin-size-1.skin-os-apple.skin-device-phone.skin-model-iphone8plus .buttons.right:before,.skin-size-1.skin-os-apple.skin-device-phone.skin-model-iphone8 .buttons.right:after,.skin-size-1.skin-os-apple.skin-device-phone.skin-model-iphone8plus .buttons.right:after{width:4px}.skin-size-1.skin-os-apple.skin-device-phone.skin-model-iphone8 .buttons.left,.skin-size-1.skin-os-apple.skin-device-phone.skin-model-iphone8plus .buttons.left{left:-3px}.skin-size-1.skin-os-apple.skin-device-phone.skin-model-iphone8 .buttons.left,.skin-size-1.skin-os-apple.skin-device-phone.skin-model-iphone8plus .buttons.left,.skin-size-1.skin-os-apple.skin-device-phone.skin-model-iphone8 .buttons.left:before,.skin-size-1.skin-os-apple.skin-device-phone.skin-model-iphone8plus .buttons.left:before,.skin-size-1.skin-os-apple.skin-device-phone.skin-model-iphone8 .buttons.left:after,.skin-size-1.skin-os-apple.skin-device-phone.skin-model-iphone8plus .buttons.left:after{border-radius:5px 0 0 5px}.skin-size-1.skin-os-apple.skin-device-phone.skin-model-iphone8 .buttons.right,.skin-size-1.skin-os-apple.skin-device-phone.skin-model-iphone8plus .buttons.right{right:-3px}.skin-size-1.skin-os-apple.skin-device-phone.skin-model-iphone8 .buttons.right,.skin-size-1.skin-os-apple.skin-device-phone.skin-model-iphone8plus .buttons.right,.skin-size-1.skin-os-apple.skin-device-phone.skin-model-iphone8 .buttons.right:before,.skin-size-1.skin-os-apple.skin-device-phone.skin-model-iphone8plus .buttons.right:before,.skin-size-1.skin-os-apple.skin-device-phone.skin-model-iphone8 .buttons.right:after,.skin-size-1.skin-os-apple.skin-device-phone.skin-model-iphone8plus .buttons.right:after{border-radius:0 5px 5px 0}.skin-size-1.skin-os-apple.skin-device-phone.skin-model-iphone8 .detail-bottom,.skin-size-1.skin-os-apple.skin-device-phone.skin-model-iphone8plus .detail-bottom{width:60px;height:60px;bottom:25px}.skin-size-1.skin-os-apple.skin-device-phone.skin-model-iphone8.skin-orientation-landscape .detail-top,.skin-size-1.skin-os-apple.skin-device-phone.skin-orientation-landscape.skin-model-iphone8plus .detail-top{right:25px}.skin-size-1.skin-os-apple.skin-device-phone.skin-model-iphone8.skin-orientation-landscape .detail-top:before,.skin-size-1.skin-os-apple.skin-device-phone.skin-orientation-landscape.skin-model-iphone8plus .detail-top:before{right:31px;top:-72px}.skin-size-1.skin-os-apple.skin-device-phone.skin-model-iphone8.skin-orientation-landscape .detail-top:after,.skin-size-1.skin-os-apple.skin-device-phone.skin-orientation-landscape.skin-model-iphone8plus .detail-top:after{width:3px;height:70px;top:-34px !important;right:28px}.skin-size-1.skin-os-apple.skin-device-phone.skin-model-iphone8.skin-orientation-landscape .buttons.left,.skin-size-1.skin-os-apple.skin-device-phone.skin-orientation-landscape.skin-model-iphone8plus .buttons.left,.skin-size-1.skin-os-apple.skin-device-phone.skin-model-iphone8.skin-orientation-landscape .buttons.right,.skin-size-1.skin-os-apple.skin-device-phone.skin-orientation-landscape.skin-model-iphone8plus .buttons.right{height:4px}.skin-size-1.skin-os-apple.skin-device-phone.skin-model-iphone8.skin-orientation-landscape .buttons.left:before,.skin-size-1.skin-os-apple.skin-device-phone.skin-orientation-landscape.skin-model-iphone8plus .buttons.left:before,.skin-size-1.skin-os-apple.skin-device-phone.skin-model-iphone8.skin-orientation-landscape .buttons.left:after,.skin-size-1.skin-os-apple.skin-device-phone.skin-orientation-landscape.skin-model-iphone8plus .buttons.left:after,.skin-size-1.skin-os-apple.skin-device-phone.skin-model-iphone8.skin-orientation-landscape .buttons.right:before,.skin-size-1.skin-os-apple.skin-device-phone.skin-orientation-landscape.skin-model-iphone8plus .buttons.right:before,.skin-size-1.skin-os-apple.skin-device-phone.skin-model-iphone8.skin-orientation-landscape .buttons.right:after,.skin-size-1.skin-os-apple.skin-device-phone.skin-orientation-landscape.skin-model-iphone8plus .buttons.right:after{height:4px}.skin-size-1.skin-os-apple.skin-device-phone.skin-model-iphone8.skin-orientation-landscape .buttons.left,.skin-size-1.skin-os-apple.skin-device-phone.skin-orientation-landscape.skin-model-iphone8plus .buttons.left{top:-3px}.skin-size-1.skin-os-apple.skin-device-phone.skin-model-iphone8.skin-orientation-landscape .buttons.left,.skin-size-1.skin-os-apple.skin-device-phone.skin-orientation-landscape.skin-model-iphone8plus .buttons.left,.skin-size-1.skin-os-apple.skin-device-phone.skin-model-iphone8.skin-orientation-landscape .buttons.left:before,.skin-size-1.skin-os-apple.skin-device-phone.skin-orientation-landscape.skin-model-iphone8plus .buttons.left:before,.skin-size-1.skin-os-apple.skin-device-phone.skin-model-iphone8.skin-orientation-landscape .buttons.left:after,.skin-size-1.skin-os-apple.skin-device-phone.skin-orientation-landscape.skin-model-iphone8plus .buttons.left:after{border-radius:5px 5px 0 0}.skin-size-1.skin-os-apple.skin-device-phone.skin-model-iphone8.skin-orientation-landscape .buttons.right,.skin-size-1.skin-os-apple.skin-device-phone.skin-orientation-landscape.skin-model-iphone8plus .buttons.right{bottom:-3px}.skin-size-1.skin-os-apple.skin-device-phone.skin-model-iphone8.skin-orientation-landscape .buttons.right,.skin-size-1.skin-os-apple.skin-device-phone.skin-orientation-landscape.skin-model-iphone8plus .buttons.right,.skin-size-1.skin-os-apple.skin-device-phone.skin-model-iphone8.skin-orientation-landscape .buttons.right:before,.skin-size-1.skin-os-apple.skin-device-phone.skin-orientation-landscape.skin-model-iphone8plus .buttons.right:before,.skin-size-1.skin-os-apple.skin-device-phone.skin-model-iphone8.skin-orientation-landscape .buttons.right:after,.skin-size-1.skin-os-apple.skin-device-phone.skin-orientation-landscape.skin-model-iphone8plus .buttons.right:after{border-radius:0 0 5px 5px}.skin-size-1.skin-os-apple.skin-device-phone.skin-model-iphone8.skin-orientation-landscape .detail-bottom,.skin-size-1.skin-os-apple.skin-device-phone.skin-orientation-landscape.skin-model-iphone8plus .detail-bottom{bottom:auto !important;left:23px}.skin-size-1.skin-os-apple.skin-device-phone.skin-model-iphone8plus .detail-top:before{right:85px}.skin-size-1.skin-os-apple.skin-device-phone.skin-model-iphone8plus .detail-top:after{width:81px;right:39px}.skin-size-1.skin-os-apple.skin-device-phone.skin-model-iphone8plus.skin-orientation-landscape .detail-top:before{top:-85px}.skin-size-1.skin-os-apple.skin-device-phone.skin-model-iphone8plus.skin-orientation-landscape .detail-top:after{height:81px;top:-39px !important;right:28px}.skin-size-1.skin-os-apple.skin-device-tablet{border-radius:40px;border:6px solid #333}.skin-size-1.skin-os-apple.skin-device-tablet .detail-top{width:13px;height:13px;top:40px}.skin-size-1.skin-os-apple.skin-device-tablet .detail-bottom{width:59px;height:59px;bottom:14px}.skin-size-1.skin-os-apple.skin-device-tablet.skin-orientation-landscape .detail-top{right:40px}.skin-size-1.skin-os-apple.skin-device-tablet.skin-orientation-landscape .detail-bottom{left:14px}.skin-size-1.skin-os-apple.skin-device-tablet.skin-model-ipadmini{border-radius:55px;border:12px solid #333}.skin-size-1.skin-os-apple.skin-device-tablet.skin-model-ipadpro{border-radius:38px;border:6px solid #333}.skin-size-1.skin-os-apple.skin-device-tablet.skin-model-ipadpro .detail-top{width:17px;height:17px;top:39px}.skin-size-1.skin-os-apple.skin-device-tablet.skin-model-ipadpro .detail-bottom{width:53px;height:53px;bottom:23px}.skin-size-1.skin-os-apple.skin-device-tablet.skin-model-ipadpro.skin-orientation-landscape .detail-top{right:39px}.skin-size-1.skin-os-apple.skin-device-tablet.skin-model-ipadpro.skin-orientation-landscape .detail-bottom{left:23px}.skin-size-1.skin-os-android .detail-top,.skin-size-1.skin-os-android .detail-bottom,.skin-size-1.skin-os-android:not(.skin-device-wear) .detail-top::before,.skin-size-1.skin-os-android:not(.skin-device-wear) .detail-top::after{border:2px solid #333}.skin-size-1.skin-os-android.skin-device-wear{border:12px solid #444;border-radius:40px}.skin-size-1.skin-os-android.skin-device-wear .detail-top,.skin-size-1.skin-os-android.skin-device-wear .detail-bottom{height:115px}.skin-size-1.skin-os-android.skin-device-wear .detail-top{top:-131px}.skin-size-1.skin-os-android.skin-device-wear .detail-bottom{bottom:-131px}.skin-size-1.skin-os-android.skin-device-wear .buttons.right{right:-10px}.skin-size-1.skin-os-android.skin-device-wear .buttons.right::before,.skin-size-1.skin-os-android.skin-device-wear .buttons.right::after{border-radius:0 6px 6px 0;width:13px}.skin-size-1.skin-os-android.skin-device-wear .detail-top,.skin-size-1.skin-os-android.skin-device-wear .detail-bottom,.skin-size-1.skin-os-android.skin-device-wear:not(.skin-device-wear) .detail-top::before,.skin-size-1.skin-os-android.skin-device-wear:not(.skin-device-wear) .detail-top::after{border:4px solid #333}.skin-size-1.skin-os-android.skin-device-wear.skin-color-white{border:4px solid #aaa}.skin-size-1.skin-os-android.skin-device-wear.skin-color-white .detail-top,.skin-size-1.skin-os-android.skin-device-wear.skin-color-white .detail-bottom{height:127px}.skin-size-1.skin-os-android.skin-device-wear.skin-color-white .buttons.right{right:-4px}.skin-size-1.skin-os-android.skin-device-phone{border-radius:32px}.skin-size-1.skin-os-android.skin-device-phone .detail-top{width:49px;height:4px;top:22px;border-radius:10px}.skin-size-1.skin-os-android.skin-device-phone .detail-top:after{width:10px;height:10px;top:1px;left:145px}.skin-size-1.skin-os-android.skin-device-phone .buttons.right{width:5px;right:-4px}.skin-size-1.skin-os-android.skin-device-phone.skin-orientation-landscape .detail-top{width:4px;height:49px;right:22px}.skin-size-1.skin-os-android.skin-device-phone.skin-orientation-landscape .detail-top:after{left:-9px;top:145px}.skin-size-1.skin-os-android.skin-device-phone.skin-orientation-landscape .buttons.right{height:5px !important;bottom:-4px;width:4.5% !important}.skin-size-1.skin-os-android.skin-device-phone.skin-color-black .detail-top{width:51px;height:6px}.skin-size-1.skin-os-android.skin-device-phone.skin-color-black .detail-top::after{width:12px;height:12px}.skin-size-1.skin-os-android.skin-device-phone.skin-color-black.skin-orientation-landscape .detail-top{width:6px;height:51px}.skin-size-1.skin-os-android.skin-device-phone.skin-model-nexus1 .buttons.left{border-radius:4px 0 0 4px}.skin-size-1.skin-os-android.skin-device-phone.skin-model-nexus1.skin-orientation-landscape .buttons.left{border-radius:4px 4px 0 0}.skin-size-1.skin-os-android.skin-device-phone.skin-model-pixel{border-radius:60px 60px 66px 66px !important}.skin-size-1.skin-os-android.skin-device-phone.skin-model-pixel.skin-color-white{box-shadow:none;border:5px solid #ccc}.skin-size-1.skin-os-android.skin-device-phone.skin-model-pixel.skin-color-black{border:5px solid #666}.skin-size-1.skin-os-android.skin-device-phone.skin-model-pixel.skin-color-black .buttons::before,.skin-size-1.skin-os-android.skin-device-phone.skin-model-pixel.skin-color-black .buttons::after{background-color:#333 !important}.skin-size-1.skin-os-android.skin-device-phone.skin-model-pixel.skin-color-black .detail-top,.skin-size-1.skin-os-android.skin-device-phone.skin-model-pixel.skin-color-black .detail-top::before,.skin-size-1.skin-os-android.skin-device-phone.skin-model-pixel.skin-color-black .detail-top::after{border:1px solid #333 !important}.skin-size-1.skin-os-android.skin-device-phone.skin-model-pixel.skin-color-none .detail-top,.skin-size-1.skin-os-android.skin-device-phone.skin-model-pixel.skin-color-none .buttons{display:none}.skin-size-1.skin-os-android.skin-device-phone.skin-model-pixel .detail-top{width:76px !important;height:6px !important;border-radius:6px;border:1px solid #aaa !important;top:26px;margin-left:-39px}.skin-size-1.skin-os-android.skin-device-phone.skin-model-pixel .detail-top::after{top:28px !important;width:25px !important;border-radius:11px;height:10px !important;border:1px solid #aaa !important;margin-left:-13px !important}.skin-size-1.skin-os-android.skin-device-phone.skin-model-pixel .detail-top::before{top:-5px !important;width:13px !important;height:13px !important;border:1px solid #aaa !important}.skin-size-1.skin-os-android.skin-device-phone.skin-model-pixel .detail-bottom{width:69px !important;height:69px !important;margin-left:-35px !important;bottom:18px !important}.skin-size-1.skin-os-android.skin-device-phone.skin-model-pixel .buttons.right{right:-8px;width:3px}.skin-size-1.skin-os-android.skin-device-phone.skin-model-pixel .buttons.right:before{width:3px;height:48px}.skin-size-1.skin-os-android.skin-device-phone.skin-model-pixel .buttons.right:after{width:3px;height:99px}.skin-size-1.skin-os-android.skin-device-phone.skin-model-pixel.skin-orientation-landscape .detail-top{l1eft:733px;right:25px;height:76px !important;width:6px !important}.skin-size-1.skin-os-android.skin-device-phone.skin-model-pixel.skin-orientation-landscape .detail-top::after{left:-23px !important;top:34px !important;width:10px !important;height:25px !important}.skin-size-1.skin-os-android.skin-device-phone.skin-model-pixel.skin-orientation-landscape .detail-top::before{left:-6px !important;top:-101px !important}.skin-size-1.skin-os-android.skin-device-phone.skin-model-pixel.skin-orientation-landscape .detail-bottom{margin-top:-36px !important;left:19px !important}.skin-size-1.skin-os-android.skin-device-phone.skin-model-pixel.skin-orientation-landscape .buttons.left{top:-12px !important;right:112px !important}.skin-size-1.skin-os-android.skin-device-phone.skin-model-pixel.skin-orientation-landscape .buttons.right:before{right:89px !important;width:50px;height:3px}.skin-size-1.skin-os-android.skin-device-phone.skin-model-pixel.skin-orientation-landscape .buttons.right:after{right:254px !important;width:99px;top:-3px;height:4px}.skin-size-1.skin-os-android.skin-device-phone.skin-model-pixel2{border-radius:40px 40px 40px 40px !important}.skin-size-1.skin-os-android.skin-device-phone.skin-model-pixel2.skin-color-white{box-shadow:none;border:5px solid #ccc;background-color:#444 !important}.skin-size-1.skin-os-android.skin-device-phone.skin-model-pixel2.skin-color-black{border:5px solid #666}.skin-size-1.skin-os-android.skin-device-phone.skin-model-pixel2.skin-color-black .buttons::before,.skin-size-1.skin-os-android.skin-device-phone.skin-model-pixel2.skin-color-black .buttons::after{background-color:#333 !important}.skin-size-1.skin-os-android.skin-device-phone.skin-model-pixel2.skin-color-black .detail-top,.skin-size-1.skin-os-android.skin-device-phone.skin-model-pixel2.skin-color-black .detail-top::before,.skin-size-1.skin-os-android.skin-device-phone.skin-model-pixel2.skin-color-black .detail-top::after{border:1px solid #333 !important}.skin-size-1.skin-os-android.skin-device-phone.skin-model-pixel2.skin-color-none .detail-top,.skin-size-1.skin-os-android.skin-device-phone.skin-model-pixel2.skin-color-none .detail-bottom,.skin-size-1.skin-os-android.skin-device-phone.skin-model-pixel2.skin-color-none .buttons{display:none !important}.skin-size-1.skin-os-android.skin-device-phone.skin-model-pixel2 .detail-top{width:152px !important;height:8px !important;border-radius:7px;border:1px solid #333 !important;top:45px;margin-left:-75px}.skin-size-1.skin-os-android.skin-device-phone.skin-model-pixel2 .detail-top::after{top:0px !important;width:5px !important;border-radius:5px;height:5px !important;border:1px solid #333 !important;margin-left:125px !important}.skin-size-1.skin-os-android.skin-device-phone.skin-model-pixel2 .detail-top::before{top:-6px !important;width:18px !important;height:18px !important;border:1px solid #333 !important}.skin-size-1.skin-os-android.skin-device-phone.skin-model-pixel2 .detail-bottom{width:152px !important;height:8px !important;margin-left:120px !important;bottom:42px !important;border:1px solid #333 !important;border-radius:6px;display:block !important}.skin-size-1.skin-os-android.skin-device-phone.skin-model-pixel2 .buttons.right{right:-8px;width:3px}.skin-size-1.skin-os-android.skin-device-phone.skin-model-pixel2 .buttons.right:before{width:3px;height:52px}.skin-size-1.skin-os-android.skin-device-phone.skin-model-pixel2 .buttons.right:after{width:3px;height:111px}.skin-size-1.skin-os-android.skin-device-phone.skin-model-pixel2.skin-orientation-landscape .detail-top{l1eft:733px;right:25px;height:152px !important;width:8px !important;margin-left:-62px !important;top:31% !important}.skin-size-1.skin-os-android.skin-device-phone.skin-model-pixel2.skin-orientation-landscape .detail-top::after{left:0px !important;top:215px !important;width:6px !important;height:6px !important;margin-left:0px !important;border-radius:6px}.skin-size-1.skin-os-android.skin-device-phone.skin-model-pixel2.skin-orientation-landscape .detail-top::before{left:-6px !important;top:-65px !important}.skin-size-1.skin-os-android.skin-device-phone.skin-model-pixel2.skin-orientation-landscape .detail-bottom{margin-top:-36px !important;left:19px !important;width:8px !important;height:152px !important;margin-top:-36px !important;margin-left:24px !important;bottom:118px !important}.skin-size-1.skin-os-android.skin-device-phone.skin-model-pixel2.skin-orientation-landscape .buttons.left{top:-12px !important;right:112px !important}.skin-size-1.skin-os-android.skin-device-phone.skin-model-pixel2.skin-orientation-landscape .buttons.right:before{right:89px !important;width:50px;height:3px}.skin-size-1.skin-os-android.skin-device-phone.skin-model-pixel2.skin-orientation-landscape .buttons.right:after{right:254px !important;width:99px;top:-3px;height:4px}.skin-size-1.skin-os-android.skin-device-phone.skin-model-pixel2xl{border-radius:40px 40px 40px 40px !important}.skin-size-1.skin-os-android.skin-device-phone.skin-model-pixel2xl.skin-color-white{box-shadow:none;border:5px solid #ccc;background-color:#444 !important}.skin-size-1.skin-os-android.skin-device-phone.skin-model-pixel2xl.skin-color-black{border:5px solid #666}.skin-size-1.skin-os-android.skin-device-phone.skin-model-pixel2xl.skin-color-black .buttons::before,.skin-size-1.skin-os-android.skin-device-phone.skin-model-pixel2xl.skin-color-black .buttons::after{background-color:#333 !important}.skin-size-1.skin-os-android.skin-device-phone.skin-model-pixel2xl.skin-color-black .detail-top,.skin-size-1.skin-os-android.skin-device-phone.skin-model-pixel2xl.skin-color-black .detail-top::before,.skin-size-1.skin-os-android.skin-device-phone.skin-model-pixel2xl.skin-color-black .detail-top::after{border:1px solid #333 !important}.skin-size-1.skin-os-android.skin-device-phone.skin-model-pixel2xl.skin-color-none .detail-top,.skin-size-1.skin-os-android.skin-device-phone.skin-model-pixel2xl.skin-color-none .detail-bottom,.skin-size-1.skin-os-android.skin-device-phone.skin-model-pixel2xl.skin-color-none .buttons{display:none !important}.skin-size-1.skin-os-android.skin-device-phone.skin-model-pixel2xl .detail-top{width:145px !important;height:7px !important;border-radius:7px;border:1px solid #333 !important;top:16px;margin-left:-75px}.skin-size-1.skin-os-android.skin-device-phone.skin-model-pixel2xl .detail-top::after{display:none}.skin-size-1.skin-os-android.skin-device-phone.skin-model-pixel2xl .detail-top::before{top:8px !important;width:14px !important;height:14px !important;border:1px solid #333 !important}.skin-size-1.skin-os-android.skin-device-phone.skin-model-pixel2xl .detail-bottom{width:145px !important;height:8px !important;margin-left:121px !important;bottom:42px !important;border:1px solid #333 !important;border-radius:6px;display:block !important}.skin-size-1.skin-os-android.skin-device-phone.skin-model-pixel2xl .buttons.right{right:-8px;width:3px}.skin-size-1.skin-os-android.skin-device-phone.skin-model-pixel2xl .buttons.right:before{width:3px;height:48px}.skin-size-1.skin-os-android.skin-device-phone.skin-model-pixel2xl .buttons.right:after{width:3px;height:99px}.skin-size-1.skin-os-android.skin-device-phone.skin-model-pixel2xl.skin-orientation-landscape .detail-top{left:733px;right:25px;height:148px !important;width:7px !important;margin-left:-33px !important;top:31% !important}.skin-size-1.skin-os-android.skin-device-phone.skin-model-pixel2xl.skin-orientation-landscape .detail-top::after{display:none}.skin-size-1.skin-os-android.skin-device-phone.skin-model-pixel2xl.skin-orientation-landscape .detail-top::before{left:-17px !important;top:-74px !important}.skin-size-1.skin-os-android.skin-device-phone.skin-model-pixel2xl.skin-orientation-landscape .detail-bottom{margin-top:-36px !important;left:51px !important;width:7px !important;height:145px !important;margin-top:0 !important;margin-left:0px !important;bottom:123px !important}.skin-size-1.skin-os-android.skin-device-phone.skin-model-pixel2xl.skin-orientation-landscape .buttons.left{top:-12px !important;right:112px !important}.skin-size-1.skin-os-android.skin-device-phone.skin-model-pixel2xl.skin-orientation-landscape .buttons.right:before{right:89px !important;width:50px;height:3px}.skin-size-1.skin-os-android.skin-device-phone.skin-model-pixel2xl.skin-orientation-landscape .buttons.right:after{right:254px !important;width:99px;top:-3px;height:4px}.skin-size-1.skin-os-android.skin-device-tablet{border-radius:76px}.skin-size-1.skin-os-android.skin-device-tablet .detail-top{width:27px;height:27px;top:64px;left:50%;margin-left:-16px}.skin-size-1.skin-os-android.skin-device-tablet .detail-top::before{width:13px;height:13px;top:8px;left:55px}.skin-size-1.skin-os-android.skin-device-tablet.skin-orientation-landscape .detail-top{right:64px !important;margin-top:-16px !important}.skin-size-1.skin-os-android.skin-device-tablet.skin-orientation-landscape .detail-top::before{right:-3px;top:55px}.skin-size-1.skin-os-android.skin-device-tablet.skin-model-android2{border-radius:22px}.skin-size-1.skin-os-android.skin-device-tablet.skin-model-android2 .buttons.right{height:65px;right:-4px;width:5px;top:95px;border-radius:0 5px 5px 0}.skin-size-1.skin-os-android.skin-device-tablet.skin-model-android2.skin-orientation-landscape .buttons.right{height:5px;right:95px;width:65px;border-radius:0 0 5px 5px;bottom:-4px !important}.skin-size-1.skin-os-windows{border-radius:5px}.skin-size-1.skin-os-windows .detail-top,.skin-size-1.skin-os-windows.skin-device-phone .detail-top::after{border:2px solid #333}.skin-size-1.skin-os-windows.skin-device-phone .detail-top{border-radius:5px;height:5px;top:14px}.skin-size-1.skin-os-windows.skin-device-phone .detail-top::after{width:14px;height:14px;top:17px}.skin-size-1.skin-os-windows.skin-device-phone .detail-bottom{height:20px;bottom:63px;left:31px;right:31px}.skin-size-1.skin-os-windows.skin-device-phone .buttons.right{right:-4px}.skin-size-1.skin-os-windows.skin-device-phone .buttons.right,.skin-size-1.skin-os-windows.skin-device-phone .buttons.right::before,.skin-size-1.skin-os-windows.skin-device-phone .buttons.right::after{width:5px;border-radius:0 4px 4px 0}.skin-size-1.skin-os-windows.skin-device-phone.skin-orientation-landscape .detail-top{width:5px;right:14px}.skin-size-1.skin-os-windows.skin-device-phone.skin-orientation-landscape .detail-top::after{right:31px}.skin-size-1.skin-os-windows.skin-device-phone.skin-orientation-landscape .detail-bottom{width:20px;left:63px;top:31px;bottom:31px}.skin-size-1.skin-os-windows.skin-device-phone.skin-orientation-landscape .buttons.right{bottom:-4px}.skin-size-1.skin-os-windows.skin-device-phone.skin-orientation-landscape .buttons.right,.skin-size-1.skin-os-windows.skin-device-phone.skin-orientation-landscape .buttons.right::before,.skin-size-1.skin-os-windows.skin-device-phone.skin-orientation-landscape .buttons.right::after{height:5px !important;border-radius:0 0 4px 4px}.skin-size-1.skin-os-windows.skin-device-phone.skin-model-htc .detail-bottom{height:35px;bottom:63px;left:31px;right:31px}.skin-size-1.skin-os-windows.skin-device-phone.skin-model-htc.skin-orientation-landscape .detail-bottom{width:35px;left:63px;top:31px;bottom:31px}.skin-size-1.skin-os-windows.skin-device-tablet{border-radius:34px}.skin-size-1.skin-os-windows.skin-device-tablet .detail-top{width:13px;height:13px;left:30px;margin-top:-8px}.skin-size-1.skin-os-windows.skin-device-tablet .detail-bottom{width:28px;right:28px;top:73px;bottom:73px}.skin-size-1.skin-os-windows.skin-device-tablet.skin-orientation-landscape .detail-top{top:30px;margin-left:-9px}.skin-size-1.skin-os-windows.skin-device-tablet.skin-orientation-landscape .detail-bottom{height:28px;bottom:28px;left:73px;right:73px}.skin-size-1.skin-os-default{border-radius:5px}.skin-size-1.skin-os-web{border-radius:10px}.skin-size-1.skin-os-web .detail-top{top:5px;left:70px;width:44px;height:17px;border:2px solid #333;border-radius:4px}.skin-size-1.skin-os-web .detail-top::before{left:2px}.skin-size-1.skin-os-web .detail-top::after{right:2px}.skin-size-1.skin-os-web .detail-top::before,.skin-size-1.skin-os-web .detail-top::after{top:2px;width:0;height:0;border:7px solid transparent}.skin-size-1.skin-os-web .web-search{top:5px;left:130px;right:10px;height:17px;border:2px solid #333;border-radius:4px}.skin-size-1.skin-os-web .buttons.top{width:10px;height:10px;top:10px;left:10px}.skin-size-1.skin-os-web .buttons.top::before{width:10px;height:10px;left:18px}.skin-size-1.skin-os-web .buttons.top::after{width:10px;height:10px;left:37px}.skin-size-2.skin-wrapper #pio-playerframe{border:6px solid #000;border-radius:6px}.skin-size-2.skin-wrapper.skin-color-white:not(.skin-device-watch):not(.skin-model-ipadpro):not(.skin_theme):not(.skin_custom){box-shadow:inset 0 0 0 4px #aaa}.skin-size-2.skin-wrapper.skin-os-apple.skin-device-phone #pio-playerframe{width:640px;height:1136px;margin:222px 48px 224px !important}.skin-size-2.skin-wrapper.skin-os-apple.skin-device-phone.skin-orientation-landscape #pio-playerframe{width:1136px;height:640px;margin:48px 222px 48px 224px !important}.skin-size-2.skin-wrapper.skin-os-apple.skin-device-phone.skin-model-iphone3 #pio-playerframe{width:640px;height:960px;margin:206px 40px 214px !important}.skin-size-2.skin-wrapper.skin-os-apple.skin-device-phone.skin-model-iphone3.skin-orientation-landscape #pio-playerframe{width:960px;height:640px;margin:40px 206px 40px 214px !important}.skin-size-2.skin-wrapper.skin-os-apple.skin-device-phone.skin-model-iphone4 #pio-playerframe{margin:248px 48px 256px}.skin-size-2.skin-wrapper.skin-os-apple.skin-device-phone.skin-model-iphone4.skin-orientation-landscape #pio-playerframe{margin:48px 248px 48px 256px}.skin-size-2.skin-wrapper.skin-os-apple.skin-device-phone.skin-model-iphone6 #pio-playerframe,.skin-size-2.skin-wrapper.skin-os-apple.skin-device-phone.skin-model-iphone6plus #pio-playerframe{width:500px;height:890px;margin:196px 34px 200px !important;border:4px solid #000;border-radius:4px}.skin-size-2.skin-wrapper.skin-os-apple.skin-device-phone.skin-model-iphone6.skin-orientation-landscape #pio-playerframe,.skin-size-2.skin-wrapper.skin-os-apple.skin-device-phone.skin-orientation-landscape.skin-model-iphone6plus #pio-playerframe{width:890px;height:500px;margin:34px 196px 34px 200px !important}.skin-size-2.skin-wrapper.skin-os-apple.skin-device-phone.skin-model-iphone6plus #pio-playerframe{margin:212px 34px 218px !important}.skin-size-2.skin-wrapper.skin-os-apple.skin-device-phone.skin-model-iphone6plus.skin-orientation-landscape #pio-playerframe{margin:34px 212px 34px 218px !important}.skin-size-2.skin-wrapper.skin-os-apple.skin-device-phone.skin-model-iphone8 #pio-playerframe,.skin-size-2.skin-wrapper.skin-os-apple.skin-device-phone.skin-model-iphone8plus #pio-playerframe{margin:212px 48px 204px !important}.skin-size-2.skin-wrapper.skin-os-apple.skin-device-phone.skin-model-iphone8.skin-orientation-landscape #pio-playerframe,.skin-size-2.skin-wrapper.skin-os-apple.skin-device-phone.skin-orientation-landscape.skin-model-iphone8plus #pio-playerframe{margin:48px 212px 48px 204px !important}.skin-size-2.skin-wrapper.skin-os-apple.skin-device-phone.skin-model-iphoneX #pio-playerframe{margin:44px 48px 44px !important}.skin-size-2.skin-wrapper.skin-os-apple.skin-device-phone.skin-model-iphoneX.skin-orientation-landscape #pio-playerframe{margin:48px 44px 48px 44px !important}.skin-size-2.skin-wrapper.skin-os-apple.skin-device-phone.skin-model-iphone12_12pro #pio-playerframe{border-color:transparent;background-clip:content-box;margin:44px 46px 44px 46px !important}.skin-size-2.skin-wrapper.skin-os-apple.skin-device-phone.skin-model-iphone12_12pro.skin-orientation-landscape #pio-playerframe{border-color:transparent;background-clip:content-box;margin:46px 44px 46px 44px !important}.skin-size-2.skin-wrapper.skin-os-apple.skin-device-phone.skin-model-iphone12promax #pio-playerframe{border-color:transparent;background-clip:content-box;margin:48px 48px 44px 48px !important}.skin-size-2.skin-wrapper.skin-os-apple.skin-device-phone.skin-model-iphone12promax.skin-orientation-landscape #pio-playerframe{border-color:transparent;background-clip:content-box;margin:48px 44px 48px 48px !important}.skin-size-2.skin-wrapper.skin-os-apple.skin-device-phone.skin-model-iphone12mini #pio-playerframe{border-color:transparent;background-clip:content-box;margin:44px 52px 44px 54px !important}.skin-size-2.skin-wrapper.skin-os-apple.skin-device-phone.skin-model-iphone12mini.skin-orientation-landscape #pio-playerframe{border-color:transparent;background-clip:content-box;margin:48px 44px 48px 44px !important}.skin-size-2.skin-wrapper.skin-os-apple.skin-device-phone.skin-model-iphone13_13pro #pio-playerframe{border-color:transparent;background-clip:content-box;margin:44px 46px 44px 46px !important}.skin-size-2.skin-wrapper.skin-os-apple.skin-device-phone.skin-model-iphone13_13pro.skin-orientation-landscape #pio-playerframe{border-color:transparent;background-clip:content-box;margin:46px 44px 46px 44px !important}.skin-size-2.skin-wrapper.skin-os-apple.skin-device-phone.skin-model-iphone13promax #pio-playerframe{border-color:transparent;background-clip:content-box;margin:48px 48px 44px 48px !important}.skin-size-2.skin-wrapper.skin-os-apple.skin-device-phone.skin-model-iphone13promax.skin-orientation-landscape #pio-playerframe{border-color:transparent;background-clip:content-box;margin:48px 44px 48px 48px !important}.skin-size-2.skin-wrapper.skin-os-apple.skin-device-phone.skin-model-iphone13mini #pio-playerframe{border-color:transparent;background-clip:content-box;margin:44px 52px 44px 54px !important}.skin-size-2.skin-wrapper.skin-os-apple.skin-device-phone.skin-model-iphone13mini.skin-orientation-landscape #pio-playerframe{border-color:transparent;background-clip:content-box;margin:48px 44px 48px 44px !important}.skin-size-2.skin-wrapper.skin-os-apple.skin-device-tablet{box-shadow:none}.skin-size-2.skin-wrapper.skin-os-apple.skin-device-tablet #pio-playerframe{width:1536px;height:2048px;margin:202px 164px 196px !important}.skin-size-2.skin-wrapper.skin-os-apple.skin-device-tablet.skin-orientation-landscape #pio-playerframe{width:2048px;height:1536px;margin:164px 202px 164px 196px !important}.skin-size-2.skin-wrapper.skin-os-apple.skin-device-tablet.skin-model-ipadmini #pio-playerframe{margin:202px 88px 208px !important}.skin-size-2.skin-wrapper.skin-os-apple.skin-device-tablet.skin-model-ipadmini.skin-orientation-landscape #pio-playerframe{margin:88px 202px 88px 208px !important}.skin-size-2.skin-wrapper.skin-os-apple.skin-device-tablet.skin-model-ipadpro #pio-playerframe{margin:198px 100px !important}.skin-size-2.skin-wrapper.skin-os-apple.skin-device-tablet.skin-model-ipadpro.skin-orientation-landscape #pio-playerframe{margin:100px 198px !important}.skin-size-2.skin-wrapper.skin-os-android.skin-device-wear #pio-playerframe{width:560px;height:560px;border-width:12px;margin:56px !important}.skin-size-2.skin-wrapper.skin-os-android.skin-device-wear.skin-color-white #pio-playerframe{margin:72px !important}.skin-size-2.skin-wrapper.skin-os-android.skin-device-phone #pio-playerframe{margin:112px 20px !important}.skin-size-2.skin-wrapper.skin-os-android.skin-device-phone.skin-orientation-landscape #pio-playerframe{margin:20px 112px !important}.skin-size-2.skin-wrapper.skin-os-android.skin-device-phone.skin-model-pixel #pio-playerframe{width:1080px;height:1920px;margin:150px 28px 174px !important}.skin-size-2.skin-wrapper.skin-os-android.skin-device-phone.skin-model-pixel.skin-orientation-landscape #pio-playerframe{width:1196px;height:720px;margin:28px 150px 28px 174px !important}.skin-size-2.skin-wrapper.skin-os-android.skin-device-phone.skin-model-pixel2 #pio-playerframe{width:720px;height:1196px;margin:192px 28px 192px 28px !important}.skin-size-2.skin-wrapper.skin-os-android.skin-device-phone.skin-model-pixel2.skin-orientation-landscape #pio-playerframe{width:1196px;height:720px;margin:28px 192px 28px 192px !important}.skin-size-2.skin-wrapper.skin-os-android.skin-device-phone.skin-model-pixelxl #pio-playerframe{width:960px;height:1706px;margin:150px 28px 174px !important}.skin-size-2.skin-wrapper.skin-os-android.skin-device-phone.skin-model-pixelxl.skin-orientation-landscape #pio-playerframe{width:1706px;height:960px;margin:28px 150px 28px 142px !important}.skin-size-2.skin-wrapper.skin-os-android.skin-device-phone.skin-model-pixel2xl .body_generic_inner{-webkit-clip-path:inset(110px 30px 150px 32px round 40px);clip-path:inset(110px 30px 150px 32px round 40px);padding:0px}.skin-size-2.skin-wrapper.skin-os-android.skin-device-phone.skin-model-pixel2xl #pio-playerframe{width:720px;height:1356px;border-radius:40px;margin:104px 24px 144px 24px !important}.skin-size-2.skin-wrapper.skin-os-android.skin-device-phone.skin-model-pixel2xl.skin-size-4 .body_generic_inner{-webkit-clip-path:inset(110px 30px 150px 30px round 40px);clip-path:inset(110px 30px 150px 30px round 40px)}.skin-size-2.skin-wrapper.skin-os-android.skin-device-phone.skin-model-pixel2xl.skin-orientation-landscape .body_generic_inner{-webkit-clip-path:inset(30px 110px 32px 150px round 40px);clip-path:inset(30px 110px 32px 150px round 40px);padding:0px}.skin-size-2.skin-wrapper.skin-os-android.skin-device-phone.skin-model-pixel2xl.skin-orientation-landscape #pio-playerframe{width:1356px;height:720px;border-radius:40px;margin:24px 104px 24px 144px !important}.skin-size-2.skin-wrapper.skin-os-android.skin-device-phone.skin-model-pixel2xl.skin-orientation-landscape.skin-size-4 .body_generic_inner{-webkit-clip-path:inset(30px 110px 30px 150px round 40px);clip-path:inset(30px 110px 30px 150px round 40px);padding:0px}.skin-size-2.skin-wrapper.skin-os-android.skin-device-phone.skin-model-pixel2xl.skin-color-none .body_generic_inner{-webkit-clip-path:none !important;clip-path:none !important}.skin-size-2.skin-wrapper.skin-os-android.skin-device-phone.skin-model-oneplus7t #pio-playerframe{margin:32px 50px 48px !important}.skin-size-2.skin-wrapper.skin-os-android.skin-device-phone.skin-model-oneplus7t.skin-orientation-landscape #pio-playerframe{margin:48px 48px 48px 36px !important}.skin-size-2.skin-wrapper.skin-os-android.skin-device-phone.skin-model-oneplus7tpro #pio-playerframe{margin:32px 50px 48px !important}.skin-size-2.skin-wrapper.skin-os-android.skin-device-phone.skin-model-oneplus7tpro.skin-orientation-landscape #pio-playerframe{margin:48px 38px 48px 26px !important}.skin-size-2.skin-wrapper.skin-os-android.skin-device-phone.skin-model-samsungs10 #pio-playerframe{margin:40px 50px 56px !important}.skin-size-2.skin-wrapper.skin-os-android.skin-device-phone.skin-model-samsungs10.skin-orientation-landscape #pio-playerframe{margin:46px 48px 46px 32px !important}.skin-size-2.skin-wrapper.skin-os-android.skin-device-phone.skin-model-samsungs10plus #pio-playerframe{margin:32px 50px 50px !important}.skin-size-2.skin-wrapper.skin-os-android.skin-device-phone.skin-model-samsungs10plus.skin-orientation-landscape #pio-playerframe{margin:46px 48px 46px 32px !important}.skin-size-2.skin-wrapper.skin-os-android.skin-device-phone.skin-model-pixel4 #pio-playerframe,.skin-size-2.skin-wrapper.skin-os-android.skin-device-phone.skin-model-pixel4xl #pio-playerframe{margin:110px 44px 44px 42px !important}.skin-size-2.skin-wrapper.skin-os-android.skin-device-phone.skin-model-pixel4.skin-orientation-landscape #pio-playerframe,.skin-size-2.skin-wrapper.skin-os-android.skin-device-phone.skin-model-pixel4xl.skin-orientation-landscape #pio-playerframe{margin:46px 48px 46px 114px !important}.skin-size-2.skin-wrapper.skin-os-android.skin-device-tablet #pio-playerframe{width:1600px;height:2560px;margin:362px 190px 348px !important}.skin-size-2.skin-wrapper.skin-os-android.skin-device-tablet.skin-orientation-landscape #pio-playerframe{width:2560px;height:1600px;margin:190px 362px 190px 348px !important}.skin-size-2.skin-wrapper.skin-os-android.skin-device-tablet.skin-model-android2 #pio-playerframe{margin:56px !important}.skin-size-2.skin-wrapper.skin-os-android.skin-device-tablet.skin-model-android2.skin-orientation-landscape #pio-playerframe{margin:56px !important}.skin-size-2.skin-wrapper.skin-os-windows.skin-device-phone #pio-playerframe{width:960px;height:1600px;margin:140px 62px 212px}.skin-size-2.skin-wrapper.skin-os-windows.skin-device-phone.skin-orientation-landscape #pio-playerframe{width:1600px;height:960px;margin:62px 140px 62px 212px}.skin-size-2.skin-wrapper.skin-os-windows.skin-device-tablet #pio-playerframe{width:1080px;height:1920px;margin:146px 140px 146px 130px !important}.skin-size-2.skin-wrapper.skin-os-windows.skin-device-tablet.skin-orientation-landscape #pio-playerframe{width:1920px;height:1080px;margin:130px 146px 140px !important}.skin-size-2.skin-wrapper.skin-os-default #pio-playerframe{width:1690px;height:2770px;margin:40px !important}.skin-size-2.skin-wrapper.skin-os-default.skin-orientation-landscape #pio-playerframe{width:2770px;height:1690px}.skin-size-2.skin-wrapper.skin-os-web #pio-playerframe{width:2560px;height:1536px;margin:72px 12px 12px !important}.skin-size-2.skin-os-apple{border-radius:102px}.skin-size-2.skin-os-apple .detail-bottom{bottom:44px}.skin-size-2.skin-os-apple .detail-top,.skin-size-2.skin-os-apple.skin-device-phone .detail-top::before,.skin-size-2.skin-os-apple.skin-device-phone .detail-top::after,.skin-size-2.skin-os-apple .detail-bottom{border:4px solid #333}.skin-size-2.skin-os-apple.skin-device-phone .detail-top{width:26px;height:26px;-webkit-transform:translateX(-50%);-moz-transform:translateX(-50%);-o-transform:translateX(-50%);transform:translateX(-50%);top:56px}.skin-size-2.skin-os-apple.skin-device-phone .detail-top::before{width:10px;height:10px;top:52px;right:104px}.skin-size-2.skin-os-apple.skin-device-phone .detail-top::after{border-radius:10px;width:124px;height:10px;top:56px;right:56px}.skin-size-2.skin-os-apple.skin-device-phone .detail-bottom{width:126px;height:126px;-webkit-transform:translateX(-50%);-moz-transform:translateX(-50%);-o-transform:translateX(-50%);transform:translateX(-50%)}.skin-size-2.skin-os-apple.skin-device-phone .buttons.top{border-radius:4px 4px 0 0;height:10px;top:-8px}.skin-size-2.skin-os-apple.skin-device-phone .buttons.left{left:-8px}.skin-size-2.skin-os-apple.skin-device-phone .buttons.left,.skin-size-2.skin-os-apple.skin-device-phone .buttons.left:before,.skin-size-2.skin-os-apple.skin-device-phone .buttons.left:after{width:10px;border-radius:6px 0 0 6px}.skin-size-2.skin-os-apple.skin-device-phone.skin-orientation-landscape .detail-top{right:56px;-webkit-transform:translateY(-50%);-moz-transform:translateY(-50%);-o-transform:translateY(-50%);transform:translateY(-50%)}.skin-size-2.skin-os-apple.skin-device-phone.skin-orientation-landscape .detail-top::before{right:52px;top:-104px}.skin-size-2.skin-os-apple.skin-device-phone.skin-orientation-landscape .detail-top::after{width:10px;height:124px;right:56px;top:-56px !important}.skin-size-2.skin-os-apple.skin-device-phone.skin-orientation-landscape .detail-bottom{left:110px;-webkit-transform:translateY(-50%);-moz-transform:translateY(-50%);-o-transform:translateY(-50%);transform:translateY(-50%)}.skin-size-2.skin-os-apple.skin-device-phone.skin-orientation-landscape .buttons.top{width:10px;right:-8px;bottom:134px;border-radius:0 4px 4px 0}.skin-size-2.skin-os-apple.skin-device-phone.skin-orientation-landscape .buttons.left{top:-8px}.skin-size-2.skin-os-apple.skin-device-phone.skin-orientation-landscape .buttons.left,.skin-size-2.skin-os-apple.skin-device-phone.skin-orientation-landscape .buttons.left:before,.skin-size-2.skin-os-apple.skin-device-phone.skin-orientation-landscape .buttons.left:after{height:10px;border-radius:6px 6px 0 0}.skin-size-2.skin-os-apple.skin-device-phone.skin-model-iphone3 .detail-top{border-radius:20px;width:124px;height:10px;top:108px;margin-left:-66px}.skin-size-2.skin-os-apple.skin-device-phone.skin-model-iphone3 .detail-bottom{width:126px;height:126px;bottom:44px}.skin-size-2.skin-os-apple.skin-device-phone.skin-model-iphone3 .buttons.top{height:8px;top:-8px;border-radius:10px 10px 0 0}.skin-size-2.skin-os-apple.skin-device-phone.skin-model-iphone3 .buttons.left{left:-8px}.skin-size-2.skin-os-apple.skin-device-phone.skin-model-iphone3 .buttons.left,.skin-size-2.skin-os-apple.skin-device-phone.skin-model-iphone3 .buttons.left::before,.skin-size-2.skin-os-apple.skin-device-phone.skin-model-iphone3 .buttons.left::after{width:8px;border-radius:10px 0 0 10px}.skin-size-2.skin-os-apple.skin-device-phone.skin-model-iphone3.skin-orientation-landscape .detail-top{width:10px;height:124px;right:108px;margin-top:-66px}.skin-size-2.skin-os-apple.skin-device-phone.skin-model-iphone3.skin-orientation-landscape .detail-bottom{left:116px}.skin-size-2.skin-os-apple.skin-device-phone.skin-model-iphone3.skin-orientation-landscape .buttons.top{width:8px;right:-8px;bottom:120px;border-radius:0 10px 10px 0}.skin-size-2.skin-os-apple.skin-device-phone.skin-model-iphone3.skin-orientation-landscape .buttons.left{top:-8px}.skin-size-2.skin-os-apple.skin-device-phone.skin-model-iphone3.skin-orientation-landscape .buttons.left,.skin-size-2.skin-os-apple.skin-device-phone.skin-model-iphone3.skin-orientation-landscape .buttons.left::before,.skin-size-2.skin-os-apple.skin-device-phone.skin-model-iphone3.skin-orientation-landscape .buttons.left::after{height:8px;border-radius:10px 10px 0 0}.skin-size-2.skin-os-apple.skin-device-phone.skin-model-iphone4 .detail-top{border-radius:10px;width:124px;height:10px;top:120px;margin-left:-64px}.skin-size-2.skin-os-apple.skin-device-phone.skin-model-iphone4 .detail-top::after{width:26px;height:26px;top:-12px;right:82px}.skin-size-2.skin-os-apple.skin-device-phone.skin-model-iphone4 .detail-bottom{width:134px;height:134px;bottom:60px}.skin-size-2.skin-os-apple.skin-device-phone.skin-model-iphone4.skin-orientation-landscape .detail-top{width:10px;height:124px;right:116px;margin-top:-64px}.skin-size-2.skin-os-apple.skin-device-phone.skin-model-iphone4.skin-orientation-landscape .detail-top::after{width:26px;height:26px;bottom:82px;right:12px}.skin-size-2.skin-os-apple.skin-device-phone.skin-model-iphone6,.skin-size-2.skin-os-apple.skin-device-phone.skin-wrapper.skin-model-iphone6plus,.skin-size-2.skin-os-apple.skin-device-phone.skin-model-iphone6plus{border-radius:130px;box-sizing:border-box}.skin-size-2.skin-os-apple.skin-device-phone.skin-model-iphone6.skin-color-white,.skin-size-2.skin-os-apple.skin-device-phone.skin-color-white.skin-model-iphone6plus{box-shadow:none;border:20px solid #ccc}.skin-size-2.skin-os-apple.skin-device-phone.skin-model-iphone6.skin-color-black,.skin-size-2.skin-os-apple.skin-device-phone.skin-color-black.skin-model-iphone6plus{border:20px solid #666}.skin-size-2.skin-os-apple.skin-device-phone.skin-model-iphone6 .detail-top,.skin-size-2.skin-os-apple.skin-device-phone.skin-model-iphone6plus .detail-top{top:24px;width:16px;height:16px;margin-left:-8px}.skin-size-2.skin-os-apple.skin-device-phone.skin-model-iphone6 .detail-top::before,.skin-size-2.skin-os-apple.skin-device-phone.skin-model-iphone6plus .detail-top::before{top:50px;right:146px;width:26px;height:26px}.skin-size-2.skin-os-apple.skin-device-phone.skin-model-iphone6 .detail-top::after,.skin-size-2.skin-os-apple.skin-device-phone.skin-model-iphone6plus .detail-top::after{top:58px;right:66px;width:140px;height:12px}.skin-size-2.skin-os-apple.skin-device-phone.skin-model-iphone6 .detail-bottom,.skin-size-2.skin-os-apple.skin-device-phone.skin-model-iphone6plus .detail-bottom{width:130px;height:130px;bottom:30px}.skin-size-2.skin-os-apple.skin-device-phone.skin-model-iphone6 .buttons.left,.skin-size-2.skin-os-apple.skin-device-phone.skin-model-iphone6plus .buttons.left,.skin-size-2.skin-os-apple.skin-device-phone.skin-model-iphone6 .buttons.left::before,.skin-size-2.skin-os-apple.skin-device-phone.skin-model-iphone6plus .buttons.left::before,.skin-size-2.skin-os-apple.skin-device-phone.skin-model-iphone6 .buttons.left::after,.skin-size-2.skin-os-apple.skin-device-phone.skin-model-iphone6plus .buttons.left::after{width:6px}.skin-size-2.skin-os-apple.skin-device-phone.skin-model-iphone6 .buttons.left,.skin-size-2.skin-os-apple.skin-device-phone.skin-model-iphone6plus .buttons.left{height:78px;left:-26px;top:204px}.skin-size-2.skin-os-apple.skin-device-phone.skin-model-iphone6 .buttons.right,.skin-size-2.skin-os-apple.skin-device-phone.skin-model-iphone6plus .buttons.right{border-radius:0 4px 4px 0;height:130px;width:6px;right:-26px;top:360px}.skin-size-2.skin-os-apple.skin-device-phone.skin-model-iphone6 .detail-top,.skin-size-2.skin-os-apple.skin-device-phone.skin-model-iphone6plus .detail-top,.skin-size-2.skin-os-apple.skin-device-phone.skin-model-iphone6 .detail-top::before,.skin-size-2.skin-os-apple.skin-device-phone.skin-model-iphone6plus .detail-top::before,.skin-size-2.skin-os-apple.skin-device-phone.skin-model-iphone6 .detail-top::after,.skin-size-2.skin-os-apple.skin-device-phone.skin-model-iphone6plus .detail-top::after,.skin-size-2.skin-os-apple.skin-device-phone.skin-model-iphone6 .detail-bottom,.skin-size-2.skin-os-apple.skin-device-phone.skin-model-iphone6plus .detail-bottom{border:2px solid #333}.skin-size-2.skin-os-apple.skin-device-phone.skin-model-iphone6.skin-orientation-landscape .detail-top,.skin-size-2.skin-os-apple.skin-device-phone.skin-orientation-landscape.skin-model-iphone6plus .detail-top{right:24px;margin-top:-8px}.skin-size-2.skin-os-apple.skin-device-phone.skin-model-iphone6.skin-orientation-landscape .detail-top::before,.skin-size-2.skin-os-apple.skin-device-phone.skin-orientation-landscape.skin-model-iphone6plus .detail-top::before{right:64px;top:-144px}.skin-size-2.skin-os-apple.skin-device-phone.skin-model-iphone6.skin-orientation-landscape .detail-top::after,.skin-size-2.skin-os-apple.skin-device-phone.skin-orientation-landscape.skin-model-iphone6plus .detail-top::after{right:58px;height:134px;width:12px !important;margin-top:-10px !important}.skin-size-2.skin-os-apple.skin-device-phone.skin-model-iphone6.skin-orientation-landscape .detail-bottom,.skin-size-2.skin-os-apple.skin-device-phone.skin-orientation-landscape.skin-model-iphone6plus .detail-bottom{left:30px}.skin-size-2.skin-os-apple.skin-device-phone.skin-model-iphone6.skin-orientation-landscape .buttons.left::before,.skin-size-2.skin-os-apple.skin-device-phone.skin-orientation-landscape.skin-model-iphone6plus .buttons.left::before,.skin-size-2.skin-os-apple.skin-device-phone.skin-model-iphone6.skin-orientation-landscape .buttons.left::after,.skin-size-2.skin-os-apple.skin-device-phone.skin-orientation-landscape.skin-model-iphone6plus .buttons.left::after{height:6px !important}.skin-size-2.skin-os-apple.skin-device-phone.skin-model-iphone6.skin-orientation-landscape .buttons.left,.skin-size-2.skin-os-apple.skin-device-phone.skin-orientation-landscape.skin-model-iphone6plus .buttons.left{width:78px !important;height:6px !important;top:-26px !important;right:204px !important}.skin-size-2.skin-os-apple.skin-device-phone.skin-model-iphone6.skin-orientation-landscape .buttons.right,.skin-size-2.skin-os-apple.skin-device-phone.skin-orientation-landscape.skin-model-iphone6plus .buttons.right{border-radius:0 0 4px 4px;height:6px;width:130px;bottom:-26px !important;right:360px}.skin-size-2.skin-os-apple.skin-device-phone.skin-model-iphone6plus{border-radius:140px !important}.skin-size-2.skin-os-apple.skin-device-phone.skin-model-iphone6plus .detail-top{width:20px !important;height:20px !important;margin-left:-10px !important}.skin-size-2.skin-os-apple.skin-device-phone.skin-model-iphone6plus .detail-top::after{top:66px !important;width:146px !important}.skin-size-2.skin-os-apple.skin-device-phone.skin-model-iphone6plus .detail-top::before{top:58px !important;right:160px !important;width:28px !important;height:28px !important}.skin-size-2.skin-os-apple.skin-device-phone.skin-model-iphone6plus .detail-bottom{width:138px !important;height:138px !important;bottom:36px !important}.skin-size-2.skin-os-apple.skin-device-phone.skin-model-iphone6plus .buttons.left{top:224px !important}.skin-size-2.skin-os-apple.skin-device-phone.skin-model-iphone6plus .buttons.right{top:394px !important;height:140px}.skin-size-2.skin-os-apple.skin-device-phone.skin-model-iphone6plus.skin-orientation-landscape .detail-top{margin-top:-14px !important}.skin-size-2.skin-os-apple.skin-device-phone.skin-model-iphone6plus.skin-orientation-landscape .detail-top::after{right:60px !important;height:146px !important}.skin-size-2.skin-os-apple.skin-device-phone.skin-model-iphone6plus.skin-orientation-landscape .detail-top::before{right:66px !important;bottom:158px !important}.skin-size-2.skin-os-apple.skin-device-phone.skin-model-iphone6plus.skin-orientation-landscape .detail-bottom{left:38px !important}.skin-size-2.skin-os-apple.skin-device-phone.skin-model-iphone6plus.skin-orientation-landscape .buttons.left{top:-24px !important;right:224px !important}.skin-size-2.skin-os-apple.skin-device-phone.skin-model-iphone6plus.skin-orientation-landscape .buttons.right{right:394px !important;width:140px}.skin-size-2.skin-os-apple.skin-device-phone.skin-model-iphone8,.skin-size-2.skin-os-apple.skin-device-phone.skin-model-iphone8plus,.skin-size-2.skin-os-apple.skin-device-phone.skin-wrapper.skin-model-iphone8plus{border-radius:126px;box-sizing:border-box}.skin-size-2.skin-os-apple.skin-device-phone.skin-model-iphone8.skin-color-white,.skin-size-2.skin-os-apple.skin-device-phone.skin-color-white.skin-model-iphone8plus{box-shadow:inset 0 0 0 20px #ccc !important}.skin-size-2.skin-os-apple.skin-device-phone.skin-model-iphone8.skin-color-black,.skin-size-2.skin-os-apple.skin-device-phone.skin-color-black.skin-model-iphone8plus{box-shadow:inset 0 0 0 20px #666}.skin-size-2.skin-os-apple.skin-device-phone.skin-model-iphone8 .detail-top,.skin-size-2.skin-os-apple.skin-device-phone.skin-model-iphone8plus .detail-top{width:14px;height:14px;top:50px}.skin-size-2.skin-os-apple.skin-device-phone.skin-model-iphone8 .detail-top:before,.skin-size-2.skin-os-apple.skin-device-phone.skin-model-iphone8plus .detail-top:before{display:block;width:20px;height:20px;top:48px;right:144px}.skin-size-2.skin-os-apple.skin-device-phone.skin-model-iphone8 .detail-top:after,.skin-size-2.skin-os-apple.skin-device-phone.skin-model-iphone8plus .detail-top:after{width:140px;height:6px;right:68px}.skin-size-2.skin-os-apple.skin-device-phone.skin-model-iphone8 .buttons.left,.skin-size-2.skin-os-apple.skin-device-phone.skin-model-iphone8plus .buttons.left,.skin-size-2.skin-os-apple.skin-device-phone.skin-model-iphone8 .buttons.right,.skin-size-2.skin-os-apple.skin-device-phone.skin-model-iphone8plus .buttons.right{width:8px}.skin-size-2.skin-os-apple.skin-device-phone.skin-model-iphone8 .buttons.left:before,.skin-size-2.skin-os-apple.skin-device-phone.skin-model-iphone8plus .buttons.left:before,.skin-size-2.skin-os-apple.skin-device-phone.skin-model-iphone8 .buttons.left:after,.skin-size-2.skin-os-apple.skin-device-phone.skin-model-iphone8plus .buttons.left:after,.skin-size-2.skin-os-apple.skin-device-phone.skin-model-iphone8 .buttons.right:before,.skin-size-2.skin-os-apple.skin-device-phone.skin-model-iphone8plus .buttons.right:before,.skin-size-2.skin-os-apple.skin-device-phone.skin-model-iphone8 .buttons.right:after,.skin-size-2.skin-os-apple.skin-device-phone.skin-model-iphone8plus .buttons.right:after{width:8px}.skin-size-2.skin-os-apple.skin-device-phone.skin-model-iphone8 .buttons.left,.skin-size-2.skin-os-apple.skin-device-phone.skin-model-iphone8plus .buttons.left{left:-6px}.skin-size-2.skin-os-apple.skin-device-phone.skin-model-iphone8 .buttons.left,.skin-size-2.skin-os-apple.skin-device-phone.skin-model-iphone8plus .buttons.left,.skin-size-2.skin-os-apple.skin-device-phone.skin-model-iphone8 .buttons.left:before,.skin-size-2.skin-os-apple.skin-device-phone.skin-model-iphone8plus .buttons.left:before,.skin-size-2.skin-os-apple.skin-device-phone.skin-model-iphone8 .buttons.left:after,.skin-size-2.skin-os-apple.skin-device-phone.skin-model-iphone8plus .buttons.left:after{border-radius:10px 0 0 10px}.skin-size-2.skin-os-apple.skin-device-phone.skin-model-iphone8 .buttons.right,.skin-size-2.skin-os-apple.skin-device-phone.skin-model-iphone8plus .buttons.right{right:-6px}.skin-size-2.skin-os-apple.skin-device-phone.skin-model-iphone8 .buttons.right,.skin-size-2.skin-os-apple.skin-device-phone.skin-model-iphone8plus .buttons.right,.skin-size-2.skin-os-apple.skin-device-phone.skin-model-iphone8 .buttons.right:before,.skin-size-2.skin-os-apple.skin-device-phone.skin-model-iphone8plus .buttons.right:before,.skin-size-2.skin-os-apple.skin-device-phone.skin-model-iphone8 .buttons.right:after,.skin-size-2.skin-os-apple.skin-device-phone.skin-model-iphone8plus .buttons.right:after{border-radius:0 10px 10px 0}.skin-size-2.skin-os-apple.skin-device-phone.skin-model-iphone8 .detail-bottom,.skin-size-2.skin-os-apple.skin-device-phone.skin-model-iphone8plus .detail-bottom{width:120px;height:120px;bottom:50px}.skin-size-2.skin-os-apple.skin-device-phone.skin-model-iphone8.skin-orientation-landscape .detail-top,.skin-size-2.skin-os-apple.skin-device-phone.skin-orientation-landscape.skin-model-iphone8plus .detail-top{right:50px}.skin-size-2.skin-os-apple.skin-device-phone.skin-model-iphone8.skin-orientation-landscape .detail-top:before,.skin-size-2.skin-os-apple.skin-device-phone.skin-orientation-landscape.skin-model-iphone8plus .detail-top:before{right:62px;top:-144px}.skin-size-2.skin-os-apple.skin-device-phone.skin-model-iphone8.skin-orientation-landscape .detail-top:after,.skin-size-2.skin-os-apple.skin-device-phone.skin-orientation-landscape.skin-model-iphone8plus .detail-top:after{width:6px;height:140px;top:-68px !important;right:56px}.skin-size-2.skin-os-apple.skin-device-phone.skin-model-iphone8.skin-orientation-landscape .buttons.left,.skin-size-2.skin-os-apple.skin-device-phone.skin-orientation-landscape.skin-model-iphone8plus .buttons.left,.skin-size-2.skin-os-apple.skin-device-phone.skin-model-iphone8.skin-orientation-landscape .buttons.right,.skin-size-2.skin-os-apple.skin-device-phone.skin-orientation-landscape.skin-model-iphone8plus .buttons.right{height:8px}.skin-size-2.skin-os-apple.skin-device-phone.skin-model-iphone8.skin-orientation-landscape .buttons.left:before,.skin-size-2.skin-os-apple.skin-device-phone.skin-orientation-landscape.skin-model-iphone8plus .buttons.left:before,.skin-size-2.skin-os-apple.skin-device-phone.skin-model-iphone8.skin-orientation-landscape .buttons.left:after,.skin-size-2.skin-os-apple.skin-device-phone.skin-orientation-landscape.skin-model-iphone8plus .buttons.left:after,.skin-size-2.skin-os-apple.skin-device-phone.skin-model-iphone8.skin-orientation-landscape .buttons.right:before,.skin-size-2.skin-os-apple.skin-device-phone.skin-orientation-landscape.skin-model-iphone8plus .buttons.right:before,.skin-size-2.skin-os-apple.skin-device-phone.skin-model-iphone8.skin-orientation-landscape .buttons.right:after,.skin-size-2.skin-os-apple.skin-device-phone.skin-orientation-landscape.skin-model-iphone8plus .buttons.right:after{height:8px}.skin-size-2.skin-os-apple.skin-device-phone.skin-model-iphone8.skin-orientation-landscape .buttons.left,.skin-size-2.skin-os-apple.skin-device-phone.skin-orientation-landscape.skin-model-iphone8plus .buttons.left{top:-6px}.skin-size-2.skin-os-apple.skin-device-phone.skin-model-iphone8.skin-orientation-landscape .buttons.left,.skin-size-2.skin-os-apple.skin-device-phone.skin-orientation-landscape.skin-model-iphone8plus .buttons.left,.skin-size-2.skin-os-apple.skin-device-phone.skin-model-iphone8.skin-orientation-landscape .buttons.left:before,.skin-size-2.skin-os-apple.skin-device-phone.skin-orientation-landscape.skin-model-iphone8plus .buttons.left:before,.skin-size-2.skin-os-apple.skin-device-phone.skin-model-iphone8.skin-orientation-landscape .buttons.left:after,.skin-size-2.skin-os-apple.skin-device-phone.skin-orientation-landscape.skin-model-iphone8plus .buttons.left:after{border-radius:10px 10px 0 0}.skin-size-2.skin-os-apple.skin-device-phone.skin-model-iphone8.skin-orientation-landscape .buttons.right,.skin-size-2.skin-os-apple.skin-device-phone.skin-orientation-landscape.skin-model-iphone8plus .buttons.right{bottom:-6px}.skin-size-2.skin-os-apple.skin-device-phone.skin-model-iphone8.skin-orientation-landscape .buttons.right,.skin-size-2.skin-os-apple.skin-device-phone.skin-orientation-landscape.skin-model-iphone8plus .buttons.right,.skin-size-2.skin-os-apple.skin-device-phone.skin-model-iphone8.skin-orientation-landscape .buttons.right:before,.skin-size-2.skin-os-apple.skin-device-phone.skin-orientation-landscape.skin-model-iphone8plus .buttons.right:before,.skin-size-2.skin-os-apple.skin-device-phone.skin-model-iphone8.skin-orientation-landscape .buttons.right:after,.skin-size-2.skin-os-apple.skin-device-phone.skin-orientation-landscape.skin-model-iphone8plus .buttons.right:after{border-radius:0 0 10px 10px}.skin-size-2.skin-os-apple.skin-device-phone.skin-model-iphone8.skin-orientation-landscape .detail-bottom,.skin-size-2.skin-os-apple.skin-device-phone.skin-orientation-landscape.skin-model-iphone8plus .detail-bottom{bottom:auto !important;left:46px}.skin-size-2.skin-os-apple.skin-device-phone.skin-model-iphone8plus .detail-top:before{right:170px}.skin-size-2.skin-os-apple.skin-device-phone.skin-model-iphone8plus .detail-top:after{width:162px;right:78px}.skin-size-2.skin-os-apple.skin-device-phone.skin-model-iphone8plus.skin-orientation-landscape .detail-top:before{top:-170px}.skin-size-2.skin-os-apple.skin-device-phone.skin-model-iphone8plus.skin-orientation-landscape .detail-top:after{height:162px;top:-78px !important;right:56px}.skin-size-2.skin-os-apple.skin-device-tablet{border-radius:80px;border:12px solid #333}.skin-size-2.skin-os-apple.skin-device-tablet .detail-top{width:26px;height:26px;top:80px}.skin-size-2.skin-os-apple.skin-device-tablet .detail-bottom{width:118px;height:118px;bottom:28px}.skin-size-2.skin-os-apple.skin-device-tablet.skin-orientation-landscape .detail-top{right:80px}.skin-size-2.skin-os-apple.skin-device-tablet.skin-orientation-landscape .detail-bottom{left:28px}.skin-size-2.skin-os-apple.skin-device-tablet.skin-model-ipadmini{border-radius:110px;border:24px solid #333}.skin-size-2.skin-os-apple.skin-device-tablet.skin-model-ipadpro{border-radius:76px;border:12px solid #333}.skin-size-2.skin-os-apple.skin-device-tablet.skin-model-ipadpro .detail-top{width:34px;height:34px;top:78px}.skin-size-2.skin-os-apple.skin-device-tablet.skin-model-ipadpro .detail-bottom{width:106px;height:106px;bottom:46px}.skin-size-2.skin-os-apple.skin-device-tablet.skin-model-ipadpro.skin-orientation-landscape .detail-top{right:78px}.skin-size-2.skin-os-apple.skin-device-tablet.skin-model-ipadpro.skin-orientation-landscape .detail-bottom{left:46px}.skin-size-2.skin-os-android .detail-top,.skin-size-2.skin-os-android .detail-bottom,.skin-size-2.skin-os-android:not(.skin-device-wear) .detail-top::before,.skin-size-2.skin-os-android:not(.skin-device-wear) .detail-top::after{border:4px solid #333}.skin-size-2.skin-os-android.skin-device-wear{border:24px solid #444;border-radius:80px}.skin-size-2.skin-os-android.skin-device-wear .detail-top,.skin-size-2.skin-os-android.skin-device-wear .detail-bottom{height:230px}.skin-size-2.skin-os-android.skin-device-wear .detail-top{top:-262px}.skin-size-2.skin-os-android.skin-device-wear .detail-bottom{bottom:-262px}.skin-size-2.skin-os-android.skin-device-wear .buttons.right{right:-20px}.skin-size-2.skin-os-android.skin-device-wear .buttons.right::before,.skin-size-2.skin-os-android.skin-device-wear .buttons.right::after{border-radius:0 12px 12px 0;width:26px}.skin-size-2.skin-os-android.skin-device-wear .detail-top,.skin-size-2.skin-os-android.skin-device-wear .detail-bottom,.skin-size-2.skin-os-android.skin-device-wear:not(.skin-device-wear) .detail-top::before,.skin-size-2.skin-os-android.skin-device-wear:not(.skin-device-wear) .detail-top::after{border:8px solid #333}.skin-size-2.skin-os-android.skin-device-wear.skin-color-white{border:8px solid #aaa}.skin-size-2.skin-os-android.skin-device-wear.skin-color-white .detail-top,.skin-size-2.skin-os-android.skin-device-wear.skin-color-white .detail-bottom{height:254px}.skin-size-2.skin-os-android.skin-device-wear.skin-color-white .buttons.right{right:-8px}.skin-size-2.skin-os-android.skin-device-phone{border-radius:64px}.skin-size-2.skin-os-android.skin-device-phone .detail-top{width:98px;height:8px;top:44px;border-radius:20px}.skin-size-2.skin-os-android.skin-device-phone .detail-top:after{width:20px;height:20px;top:2px;left:290px}.skin-size-2.skin-os-android.skin-device-phone .buttons.right{width:10px;right:-8px}.skin-size-2.skin-os-android.skin-device-phone.skin-orientation-landscape .detail-top{width:8px;height:98px;right:44px}.skin-size-2.skin-os-android.skin-device-phone.skin-orientation-landscape .detail-top:after{left:-18px;top:290px}.skin-size-2.skin-os-android.skin-device-phone.skin-orientation-landscape .buttons.right{height:10px !important;bottom:-8px;width:4.5% !important}.skin-size-2.skin-os-android.skin-device-phone.skin-color-black .detail-top{width:102px;height:12px}.skin-size-2.skin-os-android.skin-device-phone.skin-color-black .detail-top::after{width:24px;height:24px}.skin-size-2.skin-os-android.skin-device-phone.skin-color-black.skin-orientation-landscape .detail-top{width:12px;height:102px}.skin-size-2.skin-os-android.skin-device-phone.skin-model-nexus1 .buttons.left{border-radius:8px 0 0 8px}.skin-size-2.skin-os-android.skin-device-phone.skin-model-nexus1.skin-orientation-landscape .buttons.left{border-radius:8px 8px 0 0}.skin-size-2.skin-os-android.skin-device-phone.skin-model-pixel{border-radius:120px 120px 132px 132px !important}.skin-size-2.skin-os-android.skin-device-phone.skin-model-pixel.skin-color-white{box-shadow:none;border:10px solid #ccc}.skin-size-2.skin-os-android.skin-device-phone.skin-model-pixel.skin-color-black{border:10px solid #666}.skin-size-2.skin-os-android.skin-device-phone.skin-model-pixel.skin-color-black .buttons::before,.skin-size-2.skin-os-android.skin-device-phone.skin-model-pixel.skin-color-black .buttons::after{background-color:#333 !important}.skin-size-2.skin-os-android.skin-device-phone.skin-model-pixel.skin-color-black .detail-top,.skin-size-2.skin-os-android.skin-device-phone.skin-model-pixel.skin-color-black .detail-top::before,.skin-size-2.skin-os-android.skin-device-phone.skin-model-pixel.skin-color-black .detail-top::after{border:1px solid #333 !important}.skin-size-2.skin-os-android.skin-device-phone.skin-model-pixel.skin-color-none .detail-top,.skin-size-2.skin-os-android.skin-device-phone.skin-model-pixel.skin-color-none .buttons{display:none}.skin-size-2.skin-os-android.skin-device-phone.skin-model-pixel .detail-top{width:152px !important;height:12px !important;border-radius:12px;border:2px solid #aaa !important;top:52px;margin-left:-78px}.skin-size-2.skin-os-android.skin-device-phone.skin-model-pixel .detail-top::after{top:56px !important;width:50px !important;border-radius:22px;height:20px !important;border:2px solid #aaa !important;margin-left:-26px !important}.skin-size-2.skin-os-android.skin-device-phone.skin-model-pixel .detail-top::before{top:-10px !important;width:26px !important;height:26px !important;border:2px solid #aaa !important}.skin-size-2.skin-os-android.skin-device-phone.skin-model-pixel .detail-bottom{width:138px !important;height:138px !important;margin-left:-70px !important;bottom:36px !important}.skin-size-2.skin-os-android.skin-device-phone.skin-model-pixel .buttons.right{right:-16px;width:6px}.skin-size-2.skin-os-android.skin-device-phone.skin-model-pixel .buttons.right:before{width:6px;height:96px}.skin-size-2.skin-os-android.skin-device-phone.skin-model-pixel .buttons.right:after{width:6px;height:198px}.skin-size-2.skin-os-android.skin-device-phone.skin-model-pixel.skin-orientation-landscape .detail-top{l1eft:1466px;right:50px;height:152px !important;width:12px !important}.skin-size-2.skin-os-android.skin-device-phone.skin-model-pixel.skin-orientation-landscape .detail-top::after{left:-46px !important;top:68px !important;width:20px !important;height:50px !important}.skin-size-2.skin-os-android.skin-device-phone.skin-model-pixel.skin-orientation-landscape .detail-top::before{left:-12px !important;top:-202px !important}.skin-size-2.skin-os-android.skin-device-phone.skin-model-pixel.skin-orientation-landscape .detail-bottom{margin-top:-72px !important;left:38px !important}.skin-size-2.skin-os-android.skin-device-phone.skin-model-pixel.skin-orientation-landscape .buttons.left{top:-24px !important;right:224px !important}.skin-size-2.skin-os-android.skin-device-phone.skin-model-pixel.skin-orientation-landscape .buttons.right:before{right:178px !important;width:100px;height:6px}.skin-size-2.skin-os-android.skin-device-phone.skin-model-pixel.skin-orientation-landscape .buttons.right:after{right:508px !important;width:198px;top:-6px;height:8px}.skin-size-2.skin-os-android.skin-device-phone.skin-model-pixel2{border-radius:80px 80px 80px 80px !important}.skin-size-2.skin-os-android.skin-device-phone.skin-model-pixel2.skin-color-white{box-shadow:none;border:10px solid #ccc;background-color:#444 !important}.skin-size-2.skin-os-android.skin-device-phone.skin-model-pixel2.skin-color-black{border:10px solid #666}.skin-size-2.skin-os-android.skin-device-phone.skin-model-pixel2.skin-color-black .buttons::before,.skin-size-2.skin-os-android.skin-device-phone.skin-model-pixel2.skin-color-black .buttons::after{background-color:#333 !important}.skin-size-2.skin-os-android.skin-device-phone.skin-model-pixel2.skin-color-black .detail-top,.skin-size-2.skin-os-android.skin-device-phone.skin-model-pixel2.skin-color-black .detail-top::before,.skin-size-2.skin-os-android.skin-device-phone.skin-model-pixel2.skin-color-black .detail-top::after{border:1px solid #333 !important}.skin-size-2.skin-os-android.skin-device-phone.skin-model-pixel2.skin-color-none .detail-top,.skin-size-2.skin-os-android.skin-device-phone.skin-model-pixel2.skin-color-none .detail-bottom,.skin-size-2.skin-os-android.skin-device-phone.skin-model-pixel2.skin-color-none .buttons{display:none !important}.skin-size-2.skin-os-android.skin-device-phone.skin-model-pixel2 .detail-top{width:304px !important;height:16px !important;border-radius:14px;border:2px solid #333 !important;top:90px;margin-left:-150px}.skin-size-2.skin-os-android.skin-device-phone.skin-model-pixel2 .detail-top::after{top:0px !important;width:10px !important;border-radius:10px;height:10px !important;border:2px solid #333 !important;margin-left:250px !important}.skin-size-2.skin-os-android.skin-device-phone.skin-model-pixel2 .detail-top::before{top:-12px !important;width:36px !important;height:36px !important;border:2px solid #333 !important}.skin-size-2.skin-os-android.skin-device-phone.skin-model-pixel2 .detail-bottom{width:304px !important;height:16px !important;margin-left:240px !important;bottom:84px !important;border:2px solid #333 !important;border-radius:12px;display:block !important}.skin-size-2.skin-os-android.skin-device-phone.skin-model-pixel2 .buttons.right{right:-16px;width:6px}.skin-size-2.skin-os-android.skin-device-phone.skin-model-pixel2 .buttons.right:before{width:6px;height:104px}.skin-size-2.skin-os-android.skin-device-phone.skin-model-pixel2 .buttons.right:after{width:6px;height:222px}.skin-size-2.skin-os-android.skin-device-phone.skin-model-pixel2.skin-orientation-landscape .detail-top{l1eft:1466px;right:50px;height:304px !important;width:16px !important;margin-left:-124px !important;top:31% !important}.skin-size-2.skin-os-android.skin-device-phone.skin-model-pixel2.skin-orientation-landscape .detail-top::after{left:0px !important;top:430px !important;width:12px !important;height:12px !important;margin-left:0px !important;border-radius:12px}.skin-size-2.skin-os-android.skin-device-phone.skin-model-pixel2.skin-orientation-landscape .detail-top::before{left:-12px !important;top:-130px !important}.skin-size-2.skin-os-android.skin-device-phone.skin-model-pixel2.skin-orientation-landscape .detail-bottom{margin-top:-72px !important;left:38px !important;width:16px !important;height:304px !important;margin-top:-72px !important;margin-left:48px !important;bottom:236px !important}.skin-size-2.skin-os-android.skin-device-phone.skin-model-pixel2.skin-orientation-landscape .buttons.left{top:-24px !important;right:224px !important}.skin-size-2.skin-os-android.skin-device-phone.skin-model-pixel2.skin-orientation-landscape .buttons.right:before{right:178px !important;width:100px;height:6px}.skin-size-2.skin-os-android.skin-device-phone.skin-model-pixel2.skin-orientation-landscape .buttons.right:after{right:508px !important;width:198px;top:-6px;height:8px}.skin-size-2.skin-os-android.skin-device-phone.skin-model-pixel2xl{border-radius:80px 80px 80px 80px !important}.skin-size-2.skin-os-android.skin-device-phone.skin-model-pixel2xl.skin-color-white{box-shadow:none;border:10px solid #ccc;background-color:#444 !important}.skin-size-2.skin-os-android.skin-device-phone.skin-model-pixel2xl.skin-color-black{border:10px solid #666}.skin-size-2.skin-os-android.skin-device-phone.skin-model-pixel2xl.skin-color-black .buttons::before,.skin-size-2.skin-os-android.skin-device-phone.skin-model-pixel2xl.skin-color-black .buttons::after{background-color:#333 !important}.skin-size-2.skin-os-android.skin-device-phone.skin-model-pixel2xl.skin-color-black .detail-top,.skin-size-2.skin-os-android.skin-device-phone.skin-model-pixel2xl.skin-color-black .detail-top::before,.skin-size-2.skin-os-android.skin-device-phone.skin-model-pixel2xl.skin-color-black .detail-top::after{border:1px solid #333 !important}.skin-size-2.skin-os-android.skin-device-phone.skin-model-pixel2xl.skin-color-none .detail-top,.skin-size-2.skin-os-android.skin-device-phone.skin-model-pixel2xl.skin-color-none .detail-bottom,.skin-size-2.skin-os-android.skin-device-phone.skin-model-pixel2xl.skin-color-none .buttons{display:none !important}.skin-size-2.skin-os-android.skin-device-phone.skin-model-pixel2xl .detail-top{width:290px !important;height:14px !important;border-radius:14px;border:2px solid #333 !important;top:32px;margin-left:-150px}.skin-size-2.skin-os-android.skin-device-phone.skin-model-pixel2xl .detail-top::after{display:none}.skin-size-2.skin-os-android.skin-device-phone.skin-model-pixel2xl .detail-top::before{top:16px !important;width:28px !important;height:28px !important;border:2px solid #333 !important}.skin-size-2.skin-os-android.skin-device-phone.skin-model-pixel2xl .detail-bottom{width:290px !important;height:16px !important;margin-left:242px !important;bottom:84px !important;border:2px solid #333 !important;border-radius:12px;display:block !important}.skin-size-2.skin-os-android.skin-device-phone.skin-model-pixel2xl .buttons.right{right:-16px;width:6px}.skin-size-2.skin-os-android.skin-device-phone.skin-model-pixel2xl .buttons.right:before{width:6px;height:96px}.skin-size-2.skin-os-android.skin-device-phone.skin-model-pixel2xl .buttons.right:after{width:6px;height:198px}.skin-size-2.skin-os-android.skin-device-phone.skin-model-pixel2xl.skin-orientation-landscape .detail-top{left:1466px;right:50px;height:296px !important;width:14px !important;margin-left:-66px !important;top:31% !important}.skin-size-2.skin-os-android.skin-device-phone.skin-model-pixel2xl.skin-orientation-landscape .detail-top::after{display:none}.skin-size-2.skin-os-android.skin-device-phone.skin-model-pixel2xl.skin-orientation-landscape .detail-top::before{left:-34px !important;top:-148px !important}.skin-size-2.skin-os-android.skin-device-phone.skin-model-pixel2xl.skin-orientation-landscape .detail-bottom{margin-top:-72px !important;left:102px !important;width:14px !important;height:290px !important;margin-top:0 !important;margin-left:0px !important;bottom:246px !important}.skin-size-2.skin-os-android.skin-device-phone.skin-model-pixel2xl.skin-orientation-landscape .buttons.left{top:-24px !important;right:224px !important}.skin-size-2.skin-os-android.skin-device-phone.skin-model-pixel2xl.skin-orientation-landscape .buttons.right:before{right:178px !important;width:100px;height:6px}.skin-size-2.skin-os-android.skin-device-phone.skin-model-pixel2xl.skin-orientation-landscape .buttons.right:after{right:508px !important;width:198px;top:-6px;height:8px}.skin-size-2.skin-os-android.skin-device-tablet{border-radius:152px}.skin-size-2.skin-os-android.skin-device-tablet .detail-top{width:54px;height:54px;top:128px;left:50%;margin-left:-32px}.skin-size-2.skin-os-android.skin-device-tablet .detail-top::before{width:26px;height:26px;top:16px;left:110px}.skin-size-2.skin-os-android.skin-device-tablet.skin-orientation-landscape .detail-top{right:128px !important;margin-top:-32px !important}.skin-size-2.skin-os-android.skin-device-tablet.skin-orientation-landscape .detail-top::before{right:-6px;top:110px}.skin-size-2.skin-os-android.skin-device-tablet.skin-model-android2{border-radius:44px}.skin-size-2.skin-os-android.skin-device-tablet.skin-model-android2 .buttons.right{height:130px;right:-8px;width:10px;top:190px;border-radius:0 10px 10px 0}.skin-size-2.skin-os-android.skin-device-tablet.skin-model-android2.skin-orientation-landscape .buttons.right{height:10px;right:190px;width:130px;border-radius:0 0 10px 10px;bottom:-8px !important}.skin-size-2.skin-os-windows{border-radius:10px}.skin-size-2.skin-os-windows .detail-top,.skin-size-2.skin-os-windows.skin-device-phone .detail-top::after{border:4px solid #333}.skin-size-2.skin-os-windows.skin-device-phone .detail-top{border-radius:10px;height:10px;top:28px}.skin-size-2.skin-os-windows.skin-device-phone .detail-top::after{width:28px;height:28px;top:34px}.skin-size-2.skin-os-windows.skin-device-phone .detail-bottom{height:40px;bottom:126px;left:62px;right:62px}.skin-size-2.skin-os-windows.skin-device-phone .buttons.right{right:-8px}.skin-size-2.skin-os-windows.skin-device-phone .buttons.right,.skin-size-2.skin-os-windows.skin-device-phone .buttons.right::before,.skin-size-2.skin-os-windows.skin-device-phone .buttons.right::after{width:10px;border-radius:0 8px 8px 0}.skin-size-2.skin-os-windows.skin-device-phone.skin-orientation-landscape .detail-top{width:10px;right:28px}.skin-size-2.skin-os-windows.skin-device-phone.skin-orientation-landscape .detail-top::after{right:62px}.skin-size-2.skin-os-windows.skin-device-phone.skin-orientation-landscape .detail-bottom{width:40px;left:126px;top:62px;bottom:62px}.skin-size-2.skin-os-windows.skin-device-phone.skin-orientation-landscape .buttons.right{bottom:-8px}.skin-size-2.skin-os-windows.skin-device-phone.skin-orientation-landscape .buttons.right,.skin-size-2.skin-os-windows.skin-device-phone.skin-orientation-landscape .buttons.right::before,.skin-size-2.skin-os-windows.skin-device-phone.skin-orientation-landscape .buttons.right::after{height:10px !important;border-radius:0 0 8px 8px}.skin-size-2.skin-os-windows.skin-device-phone.skin-model-htc .detail-bottom{height:70px;bottom:126px;left:62px;right:62px}.skin-size-2.skin-os-windows.skin-device-phone.skin-model-htc.skin-orientation-landscape .detail-bottom{width:70px;left:126px;top:62px;bottom:62px}.skin-size-2.skin-os-windows.skin-device-tablet{border-radius:68px}.skin-size-2.skin-os-windows.skin-device-tablet .detail-top{width:26px;height:26px;left:60px;margin-top:-16px}.skin-size-2.skin-os-windows.skin-device-tablet .detail-bottom{width:56px;right:56px;top:146px;bottom:146px}.skin-size-2.skin-os-windows.skin-device-tablet.skin-orientation-landscape .detail-top{top:60px;margin-left:-18px}.skin-size-2.skin-os-windows.skin-device-tablet.skin-orientation-landscape .detail-bottom{height:56px;bottom:56px;left:146px;right:146px}.skin-size-2.skin-os-default{border-radius:10px}.skin-size-2.skin-os-web{border-radius:20px}.skin-size-2.skin-os-web .detail-top{top:10px;left:140px;width:88px;height:34px;border:4px solid #333;border-radius:8px}.skin-size-2.skin-os-web .detail-top::before{left:4px}.skin-size-2.skin-os-web .detail-top::after{right:4px}.skin-size-2.skin-os-web .detail-top::before,.skin-size-2.skin-os-web .detail-top::after{top:4px;width:0;height:0;border:14px solid transparent}.skin-size-2.skin-os-web .web-search{top:10px;left:260px;right:20px;height:34px;border:4px solid #333;border-radius:8px}.skin-size-2.skin-os-web .buttons.top{width:20px;height:20px;top:20px;left:20px}.skin-size-2.skin-os-web .buttons.top::before{width:20px;height:20px;left:36px}.skin-size-2.skin-os-web .buttons.top::after{width:20px;height:20px;left:74px}.skin-size-3.skin-wrapper #pio-playerframe{border:9px solid #000;border-radius:9px}.skin-size-3.skin-wrapper.skin-color-white:not(.skin-device-watch):not(.skin-model-ipadpro):not(.skin_theme):not(.skin_custom){box-shadow:inset 0 0 0 6px #aaa}.skin-size-3.skin-wrapper.skin-os-apple.skin-device-phone #pio-playerframe{width:960px;height:1704px;margin:333px 72px 336px !important}.skin-size-3.skin-wrapper.skin-os-apple.skin-device-phone.skin-orientation-landscape #pio-playerframe{width:1704px;height:960px;margin:72px 333px 72px 336px !important}.skin-size-3.skin-wrapper.skin-os-apple.skin-device-phone.skin-model-iphone3 #pio-playerframe{width:960px;height:1440px;margin:309px 60px 321px !important}.skin-size-3.skin-wrapper.skin-os-apple.skin-device-phone.skin-model-iphone3.skin-orientation-landscape #pio-playerframe{width:1440px;height:960px;margin:60px 309px 60px 321px !important}.skin-size-3.skin-wrapper.skin-os-apple.skin-device-phone.skin-model-iphone4 #pio-playerframe{margin:372px 72px 384px}.skin-size-3.skin-wrapper.skin-os-apple.skin-device-phone.skin-model-iphone4.skin-orientation-landscape #pio-playerframe{margin:72px 372px 72px 384px}.skin-size-3.skin-wrapper.skin-os-apple.skin-device-phone.skin-model-iphone6 #pio-playerframe,.skin-size-3.skin-wrapper.skin-os-apple.skin-device-phone.skin-model-iphone6plus #pio-playerframe{width:750px;height:1335px;margin:294px 51px 300px !important;border:6px solid #000;border-radius:6px}.skin-size-3.skin-wrapper.skin-os-apple.skin-device-phone.skin-model-iphone6.skin-orientation-landscape #pio-playerframe,.skin-size-3.skin-wrapper.skin-os-apple.skin-device-phone.skin-orientation-landscape.skin-model-iphone6plus #pio-playerframe{width:1335px;height:750px;margin:51px 294px 51px 300px !important}.skin-size-3.skin-wrapper.skin-os-apple.skin-device-phone.skin-model-iphone6plus #pio-playerframe{margin:318px 51px 327px !important}.skin-size-3.skin-wrapper.skin-os-apple.skin-device-phone.skin-model-iphone6plus.skin-orientation-landscape #pio-playerframe{margin:51px 318px 51px 327px !important}.skin-size-3.skin-wrapper.skin-os-apple.skin-device-phone.skin-model-iphone8 #pio-playerframe,.skin-size-3.skin-wrapper.skin-os-apple.skin-device-phone.skin-model-iphone8plus #pio-playerframe{margin:318px 72px 306px !important}.skin-size-3.skin-wrapper.skin-os-apple.skin-device-phone.skin-model-iphone8.skin-orientation-landscape #pio-playerframe,.skin-size-3.skin-wrapper.skin-os-apple.skin-device-phone.skin-orientation-landscape.skin-model-iphone8plus #pio-playerframe{margin:72px 318px 72px 306px !important}.skin-size-3.skin-wrapper.skin-os-apple.skin-device-phone.skin-model-iphoneX #pio-playerframe{margin:66px 72px 66px !important}.skin-size-3.skin-wrapper.skin-os-apple.skin-device-phone.skin-model-iphoneX.skin-orientation-landscape #pio-playerframe{margin:72px 66px 72px 66px !important}.skin-size-3.skin-wrapper.skin-os-apple.skin-device-phone.skin-model-iphone12_12pro #pio-playerframe{border-color:transparent;background-clip:content-box;margin:66px 69px 66px 69px !important}.skin-size-3.skin-wrapper.skin-os-apple.skin-device-phone.skin-model-iphone12_12pro.skin-orientation-landscape #pio-playerframe{border-color:transparent;background-clip:content-box;margin:69px 66px 69px 66px !important}.skin-size-3.skin-wrapper.skin-os-apple.skin-device-phone.skin-model-iphone12promax #pio-playerframe{border-color:transparent;background-clip:content-box;margin:72px 72px 66px 72px !important}.skin-size-3.skin-wrapper.skin-os-apple.skin-device-phone.skin-model-iphone12promax.skin-orientation-landscape #pio-playerframe{border-color:transparent;background-clip:content-box;margin:72px 66px 72px 72px !important}.skin-size-3.skin-wrapper.skin-os-apple.skin-device-phone.skin-model-iphone12mini #pio-playerframe{border-color:transparent;background-clip:content-box;margin:66px 78px 66px 81px !important}.skin-size-3.skin-wrapper.skin-os-apple.skin-device-phone.skin-model-iphone12mini.skin-orientation-landscape #pio-playerframe{border-color:transparent;background-clip:content-box;margin:72px 66px 72px 66px !important}.skin-size-3.skin-wrapper.skin-os-apple.skin-device-phone.skin-model-iphone13_13pro #pio-playerframe{border-color:transparent;background-clip:content-box;margin:66px 69px 66px 69px !important}.skin-size-3.skin-wrapper.skin-os-apple.skin-device-phone.skin-model-iphone13_13pro.skin-orientation-landscape #pio-playerframe{border-color:transparent;background-clip:content-box;margin:69px 66px 69px 66px !important}.skin-size-3.skin-wrapper.skin-os-apple.skin-device-phone.skin-model-iphone13promax #pio-playerframe{border-color:transparent;background-clip:content-box;margin:72px 72px 66px 72px !important}.skin-size-3.skin-wrapper.skin-os-apple.skin-device-phone.skin-model-iphone13promax.skin-orientation-landscape #pio-playerframe{border-color:transparent;background-clip:content-box;margin:72px 66px 72px 72px !important}.skin-size-3.skin-wrapper.skin-os-apple.skin-device-phone.skin-model-iphone13mini #pio-playerframe{border-color:transparent;background-clip:content-box;margin:66px 78px 66px 81px !important}.skin-size-3.skin-wrapper.skin-os-apple.skin-device-phone.skin-model-iphone13mini.skin-orientation-landscape #pio-playerframe{border-color:transparent;background-clip:content-box;margin:72px 66px 72px 66px !important}.skin-size-3.skin-wrapper.skin-os-apple.skin-device-tablet{box-shadow:none}.skin-size-3.skin-wrapper.skin-os-apple.skin-device-tablet #pio-playerframe{width:2304px;height:3072px;margin:303px 246px 294px !important}.skin-size-3.skin-wrapper.skin-os-apple.skin-device-tablet.skin-orientation-landscape #pio-playerframe{width:3072px;height:2304px;margin:246px 303px 246px 294px !important}.skin-size-3.skin-wrapper.skin-os-apple.skin-device-tablet.skin-model-ipadmini #pio-playerframe{margin:303px 132px 312px !important}.skin-size-3.skin-wrapper.skin-os-apple.skin-device-tablet.skin-model-ipadmini.skin-orientation-landscape #pio-playerframe{margin:132px 303px 132px 312px !important}.skin-size-3.skin-wrapper.skin-os-apple.skin-device-tablet.skin-model-ipadpro #pio-playerframe{margin:297px 150px !important}.skin-size-3.skin-wrapper.skin-os-apple.skin-device-tablet.skin-model-ipadpro.skin-orientation-landscape #pio-playerframe{margin:150px 297px !important}.skin-size-3.skin-wrapper.skin-os-android.skin-device-wear #pio-playerframe{width:840px;height:840px;border-width:18px;margin:84px !important}.skin-size-3.skin-wrapper.skin-os-android.skin-device-wear.skin-color-white #pio-playerframe{margin:108px !important}.skin-size-3.skin-wrapper.skin-os-android.skin-device-phone #pio-playerframe{margin:168px 30px !important}.skin-size-3.skin-wrapper.skin-os-android.skin-device-phone.skin-orientation-landscape #pio-playerframe{margin:30px 168px !important}.skin-size-3.skin-wrapper.skin-os-android.skin-device-phone.skin-model-pixel #pio-playerframe{width:1620px;height:2880px;margin:225px 42px 261px !important}.skin-size-3.skin-wrapper.skin-os-android.skin-device-phone.skin-model-pixel.skin-orientation-landscape #pio-playerframe{width:1794px;height:1080px;margin:42px 225px 42px 261px !important}.skin-size-3.skin-wrapper.skin-os-android.skin-device-phone.skin-model-pixel2 #pio-playerframe{width:1080px;height:1794px;margin:288px 42px 288px 42px !important}.skin-size-3.skin-wrapper.skin-os-android.skin-device-phone.skin-model-pixel2.skin-orientation-landscape #pio-playerframe{width:1794px;height:1080px;margin:42px 288px 42px 288px !important}.skin-size-3.skin-wrapper.skin-os-android.skin-device-phone.skin-model-pixelxl #pio-playerframe{width:1440px;height:2559px;margin:225px 42px 261px !important}.skin-size-3.skin-wrapper.skin-os-android.skin-device-phone.skin-model-pixelxl.skin-orientation-landscape #pio-playerframe{width:2559px;height:1440px;margin:42px 225px 42px 213px !important}.skin-size-3.skin-wrapper.skin-os-android.skin-device-phone.skin-model-pixel2xl .body_generic_inner{-webkit-clip-path:inset(165px 45px 225px 48px round 60px);clip-path:inset(165px 45px 225px 48px round 60px);padding:0px}.skin-size-3.skin-wrapper.skin-os-android.skin-device-phone.skin-model-pixel2xl #pio-playerframe{width:1080px;height:2034px;border-radius:60px;margin:156px 36px 216px 36px !important}.skin-size-3.skin-wrapper.skin-os-android.skin-device-phone.skin-model-pixel2xl.skin-size-4 .body_generic_inner{-webkit-clip-path:inset(165px 45px 225px 45px round 60px);clip-path:inset(165px 45px 225px 45px round 60px)}.skin-size-3.skin-wrapper.skin-os-android.skin-device-phone.skin-model-pixel2xl.skin-orientation-landscape .body_generic_inner{-webkit-clip-path:inset(45px 165px 48px 225px round 60px);clip-path:inset(45px 165px 48px 225px round 60px);padding:0px}.skin-size-3.skin-wrapper.skin-os-android.skin-device-phone.skin-model-pixel2xl.skin-orientation-landscape #pio-playerframe{width:2034px;height:1080px;border-radius:60px;margin:36px 156px 36px 216px !important}.skin-size-3.skin-wrapper.skin-os-android.skin-device-phone.skin-model-pixel2xl.skin-orientation-landscape.skin-size-4 .body_generic_inner{-webkit-clip-path:inset(45px 165px 45px 225px round 60px);clip-path:inset(45px 165px 45px 225px round 60px);padding:0px}.skin-size-3.skin-wrapper.skin-os-android.skin-device-phone.skin-model-pixel2xl.skin-color-none .body_generic_inner{-webkit-clip-path:none !important;clip-path:none !important}.skin-size-3.skin-wrapper.skin-os-android.skin-device-phone.skin-model-oneplus7t #pio-playerframe{margin:48px 75px 72px !important}.skin-size-3.skin-wrapper.skin-os-android.skin-device-phone.skin-model-oneplus7t.skin-orientation-landscape #pio-playerframe{margin:72px 72px 72px 54px !important}.skin-size-3.skin-wrapper.skin-os-android.skin-device-phone.skin-model-oneplus7tpro #pio-playerframe{margin:48px 75px 72px !important}.skin-size-3.skin-wrapper.skin-os-android.skin-device-phone.skin-model-oneplus7tpro.skin-orientation-landscape #pio-playerframe{margin:72px 57px 72px 39px !important}.skin-size-3.skin-wrapper.skin-os-android.skin-device-phone.skin-model-samsungs10 #pio-playerframe{margin:60px 75px 84px !important}.skin-size-3.skin-wrapper.skin-os-android.skin-device-phone.skin-model-samsungs10.skin-orientation-landscape #pio-playerframe{margin:69px 72px 69px 48px !important}.skin-size-3.skin-wrapper.skin-os-android.skin-device-phone.skin-model-samsungs10plus #pio-playerframe{margin:48px 75px 75px !important}.skin-size-3.skin-wrapper.skin-os-android.skin-device-phone.skin-model-samsungs10plus.skin-orientation-landscape #pio-playerframe{margin:69px 72px 69px 48px !important}.skin-size-3.skin-wrapper.skin-os-android.skin-device-phone.skin-model-pixel4 #pio-playerframe,.skin-size-3.skin-wrapper.skin-os-android.skin-device-phone.skin-model-pixel4xl #pio-playerframe{margin:165px 66px 66px 63px !important}.skin-size-3.skin-wrapper.skin-os-android.skin-device-phone.skin-model-pixel4.skin-orientation-landscape #pio-playerframe,.skin-size-3.skin-wrapper.skin-os-android.skin-device-phone.skin-model-pixel4xl.skin-orientation-landscape #pio-playerframe{margin:69px 72px 69px 171px !important}.skin-size-3.skin-wrapper.skin-os-android.skin-device-tablet #pio-playerframe{width:2400px;height:3840px;margin:543px 285px 522px !important}.skin-size-3.skin-wrapper.skin-os-android.skin-device-tablet.skin-orientation-landscape #pio-playerframe{width:3840px;height:2400px;margin:285px 543px 285px 522px !important}.skin-size-3.skin-wrapper.skin-os-android.skin-device-tablet.skin-model-android2 #pio-playerframe{margin:84px !important}.skin-size-3.skin-wrapper.skin-os-android.skin-device-tablet.skin-model-android2.skin-orientation-landscape #pio-playerframe{margin:84px !important}.skin-size-3.skin-wrapper.skin-os-windows.skin-device-phone #pio-playerframe{width:1440px;height:2400px;margin:210px 93px 318px}.skin-size-3.skin-wrapper.skin-os-windows.skin-device-phone.skin-orientation-landscape #pio-playerframe{width:2400px;height:1440px;margin:93px 210px 93px 318px}.skin-size-3.skin-wrapper.skin-os-windows.skin-device-tablet #pio-playerframe{width:1620px;height:2880px;margin:219px 210px 219px 195px !important}.skin-size-3.skin-wrapper.skin-os-windows.skin-device-tablet.skin-orientation-landscape #pio-playerframe{width:2880px;height:1620px;margin:195px 219px 210px !important}.skin-size-3.skin-wrapper.skin-os-default #pio-playerframe{width:2535px;height:4155px;margin:60px !important}.skin-size-3.skin-wrapper.skin-os-default.skin-orientation-landscape #pio-playerframe{width:4155px;height:2535px}.skin-size-3.skin-wrapper.skin-os-web #pio-playerframe{width:3840px;height:2304px;margin:108px 18px 18px !important}.skin-size-3.skin-os-apple{border-radius:153px}.skin-size-3.skin-os-apple .detail-bottom{bottom:66px}.skin-size-3.skin-os-apple .detail-top,.skin-size-3.skin-os-apple.skin-device-phone .detail-top::before,.skin-size-3.skin-os-apple.skin-device-phone .detail-top::after,.skin-size-3.skin-os-apple .detail-bottom{border:6px solid #333}.skin-size-3.skin-os-apple.skin-device-phone .detail-top{width:39px;height:39px;-webkit-transform:translateX(-50%);-moz-transform:translateX(-50%);-o-transform:translateX(-50%);transform:translateX(-50%);top:84px}.skin-size-3.skin-os-apple.skin-device-phone .detail-top::before{width:15px;height:15px;top:78px;right:156px}.skin-size-3.skin-os-apple.skin-device-phone .detail-top::after{border-radius:15px;width:186px;height:15px;top:84px;right:84px}.skin-size-3.skin-os-apple.skin-device-phone .detail-bottom{width:189px;height:189px;-webkit-transform:translateX(-50%);-moz-transform:translateX(-50%);-o-transform:translateX(-50%);transform:translateX(-50%)}.skin-size-3.skin-os-apple.skin-device-phone .buttons.top{border-radius:6px 6px 0 0;height:15px;top:-12px}.skin-size-3.skin-os-apple.skin-device-phone .buttons.left{left:-12px}.skin-size-3.skin-os-apple.skin-device-phone .buttons.left,.skin-size-3.skin-os-apple.skin-device-phone .buttons.left:before,.skin-size-3.skin-os-apple.skin-device-phone .buttons.left:after{width:15px;border-radius:9px 0 0 9px}.skin-size-3.skin-os-apple.skin-device-phone.skin-orientation-landscape .detail-top{right:84px;-webkit-transform:translateY(-50%);-moz-transform:translateY(-50%);-o-transform:translateY(-50%);transform:translateY(-50%)}.skin-size-3.skin-os-apple.skin-device-phone.skin-orientation-landscape .detail-top::before{right:78px;top:-156px}.skin-size-3.skin-os-apple.skin-device-phone.skin-orientation-landscape .detail-top::after{width:15px;height:186px;right:84px;top:-84px !important}.skin-size-3.skin-os-apple.skin-device-phone.skin-orientation-landscape .detail-bottom{left:165px;-webkit-transform:translateY(-50%);-moz-transform:translateY(-50%);-o-transform:translateY(-50%);transform:translateY(-50%)}.skin-size-3.skin-os-apple.skin-device-phone.skin-orientation-landscape .buttons.top{width:15px;right:-12px;bottom:201px;border-radius:0 6px 6px 0}.skin-size-3.skin-os-apple.skin-device-phone.skin-orientation-landscape .buttons.left{top:-12px}.skin-size-3.skin-os-apple.skin-device-phone.skin-orientation-landscape .buttons.left,.skin-size-3.skin-os-apple.skin-device-phone.skin-orientation-landscape .buttons.left:before,.skin-size-3.skin-os-apple.skin-device-phone.skin-orientation-landscape .buttons.left:after{height:15px;border-radius:9px 9px 0 0}.skin-size-3.skin-os-apple.skin-device-phone.skin-model-iphone3 .detail-top{border-radius:30px;width:186px;height:15px;top:162px;margin-left:-99px}.skin-size-3.skin-os-apple.skin-device-phone.skin-model-iphone3 .detail-bottom{width:189px;height:189px;bottom:66px}.skin-size-3.skin-os-apple.skin-device-phone.skin-model-iphone3 .buttons.top{height:12px;top:-12px;border-radius:15px 15px 0 0}.skin-size-3.skin-os-apple.skin-device-phone.skin-model-iphone3 .buttons.left{left:-12px}.skin-size-3.skin-os-apple.skin-device-phone.skin-model-iphone3 .buttons.left,.skin-size-3.skin-os-apple.skin-device-phone.skin-model-iphone3 .buttons.left::before,.skin-size-3.skin-os-apple.skin-device-phone.skin-model-iphone3 .buttons.left::after{width:12px;border-radius:15px 0 0 15px}.skin-size-3.skin-os-apple.skin-device-phone.skin-model-iphone3.skin-orientation-landscape .detail-top{width:15px;height:186px;right:162px;margin-top:-99px}.skin-size-3.skin-os-apple.skin-device-phone.skin-model-iphone3.skin-orientation-landscape .detail-bottom{left:174px}.skin-size-3.skin-os-apple.skin-device-phone.skin-model-iphone3.skin-orientation-landscape .buttons.top{width:12px;right:-12px;bottom:180px;border-radius:0 15px 15px 0}.skin-size-3.skin-os-apple.skin-device-phone.skin-model-iphone3.skin-orientation-landscape .buttons.left{top:-12px}.skin-size-3.skin-os-apple.skin-device-phone.skin-model-iphone3.skin-orientation-landscape .buttons.left,.skin-size-3.skin-os-apple.skin-device-phone.skin-model-iphone3.skin-orientation-landscape .buttons.left::before,.skin-size-3.skin-os-apple.skin-device-phone.skin-model-iphone3.skin-orientation-landscape .buttons.left::after{height:12px;border-radius:15px 15px 0 0}.skin-size-3.skin-os-apple.skin-device-phone.skin-model-iphone4 .detail-top{border-radius:15px;width:186px;height:15px;top:180px;margin-left:-96px}.skin-size-3.skin-os-apple.skin-device-phone.skin-model-iphone4 .detail-top::after{width:39px;height:39px;top:-18px;right:123px}.skin-size-3.skin-os-apple.skin-device-phone.skin-model-iphone4 .detail-bottom{width:201px;height:201px;bottom:90px}.skin-size-3.skin-os-apple.skin-device-phone.skin-model-iphone4.skin-orientation-landscape .detail-top{width:15px;height:186px;right:174px;margin-top:-96px}.skin-size-3.skin-os-apple.skin-device-phone.skin-model-iphone4.skin-orientation-landscape .detail-top::after{width:39px;height:39px;bottom:123px;right:18px}.skin-size-3.skin-os-apple.skin-device-phone.skin-model-iphone6,.skin-size-3.skin-os-apple.skin-device-phone.skin-wrapper.skin-model-iphone6plus,.skin-size-3.skin-os-apple.skin-device-phone.skin-model-iphone6plus{border-radius:195px;box-sizing:border-box}.skin-size-3.skin-os-apple.skin-device-phone.skin-model-iphone6.skin-color-white,.skin-size-3.skin-os-apple.skin-device-phone.skin-color-white.skin-model-iphone6plus{box-shadow:none;border:30px solid #ccc}.skin-size-3.skin-os-apple.skin-device-phone.skin-model-iphone6.skin-color-black,.skin-size-3.skin-os-apple.skin-device-phone.skin-color-black.skin-model-iphone6plus{border:30px solid #666}.skin-size-3.skin-os-apple.skin-device-phone.skin-model-iphone6 .detail-top,.skin-size-3.skin-os-apple.skin-device-phone.skin-model-iphone6plus .detail-top{top:36px;width:24px;height:24px;margin-left:-12px}.skin-size-3.skin-os-apple.skin-device-phone.skin-model-iphone6 .detail-top::before,.skin-size-3.skin-os-apple.skin-device-phone.skin-model-iphone6plus .detail-top::before{top:75px;right:219px;width:39px;height:39px}.skin-size-3.skin-os-apple.skin-device-phone.skin-model-iphone6 .detail-top::after,.skin-size-3.skin-os-apple.skin-device-phone.skin-model-iphone6plus .detail-top::after{top:87px;right:99px;width:210px;height:18px}.skin-size-3.skin-os-apple.skin-device-phone.skin-model-iphone6 .detail-bottom,.skin-size-3.skin-os-apple.skin-device-phone.skin-model-iphone6plus .detail-bottom{width:195px;height:195px;bottom:45px}.skin-size-3.skin-os-apple.skin-device-phone.skin-model-iphone6 .buttons.left,.skin-size-3.skin-os-apple.skin-device-phone.skin-model-iphone6plus .buttons.left,.skin-size-3.skin-os-apple.skin-device-phone.skin-model-iphone6 .buttons.left::before,.skin-size-3.skin-os-apple.skin-device-phone.skin-model-iphone6plus .buttons.left::before,.skin-size-3.skin-os-apple.skin-device-phone.skin-model-iphone6 .buttons.left::after,.skin-size-3.skin-os-apple.skin-device-phone.skin-model-iphone6plus .buttons.left::after{width:9px}.skin-size-3.skin-os-apple.skin-device-phone.skin-model-iphone6 .buttons.left,.skin-size-3.skin-os-apple.skin-device-phone.skin-model-iphone6plus .buttons.left{height:117px;left:-39px;top:306px}.skin-size-3.skin-os-apple.skin-device-phone.skin-model-iphone6 .buttons.right,.skin-size-3.skin-os-apple.skin-device-phone.skin-model-iphone6plus .buttons.right{border-radius:0 6px 6px 0;height:195px;width:9px;right:-39px;top:540px}.skin-size-3.skin-os-apple.skin-device-phone.skin-model-iphone6 .detail-top,.skin-size-3.skin-os-apple.skin-device-phone.skin-model-iphone6plus .detail-top,.skin-size-3.skin-os-apple.skin-device-phone.skin-model-iphone6 .detail-top::before,.skin-size-3.skin-os-apple.skin-device-phone.skin-model-iphone6plus .detail-top::before,.skin-size-3.skin-os-apple.skin-device-phone.skin-model-iphone6 .detail-top::after,.skin-size-3.skin-os-apple.skin-device-phone.skin-model-iphone6plus .detail-top::after,.skin-size-3.skin-os-apple.skin-device-phone.skin-model-iphone6 .detail-bottom,.skin-size-3.skin-os-apple.skin-device-phone.skin-model-iphone6plus .detail-bottom{border:3px solid #333}.skin-size-3.skin-os-apple.skin-device-phone.skin-model-iphone6.skin-orientation-landscape .detail-top,.skin-size-3.skin-os-apple.skin-device-phone.skin-orientation-landscape.skin-model-iphone6plus .detail-top{right:36px;margin-top:-12px}.skin-size-3.skin-os-apple.skin-device-phone.skin-model-iphone6.skin-orientation-landscape .detail-top::before,.skin-size-3.skin-os-apple.skin-device-phone.skin-orientation-landscape.skin-model-iphone6plus .detail-top::before{right:96px;top:-216px}.skin-size-3.skin-os-apple.skin-device-phone.skin-model-iphone6.skin-orientation-landscape .detail-top::after,.skin-size-3.skin-os-apple.skin-device-phone.skin-orientation-landscape.skin-model-iphone6plus .detail-top::after{right:87px;height:201px;width:18px !important;margin-top:-15px !important}.skin-size-3.skin-os-apple.skin-device-phone.skin-model-iphone6.skin-orientation-landscape .detail-bottom,.skin-size-3.skin-os-apple.skin-device-phone.skin-orientation-landscape.skin-model-iphone6plus .detail-bottom{left:45px}.skin-size-3.skin-os-apple.skin-device-phone.skin-model-iphone6.skin-orientation-landscape .buttons.left::before,.skin-size-3.skin-os-apple.skin-device-phone.skin-orientation-landscape.skin-model-iphone6plus .buttons.left::before,.skin-size-3.skin-os-apple.skin-device-phone.skin-model-iphone6.skin-orientation-landscape .buttons.left::after,.skin-size-3.skin-os-apple.skin-device-phone.skin-orientation-landscape.skin-model-iphone6plus .buttons.left::after{height:9px !important}.skin-size-3.skin-os-apple.skin-device-phone.skin-model-iphone6.skin-orientation-landscape .buttons.left,.skin-size-3.skin-os-apple.skin-device-phone.skin-orientation-landscape.skin-model-iphone6plus .buttons.left{width:117px !important;height:9px !important;top:-39px !important;right:306px !important}.skin-size-3.skin-os-apple.skin-device-phone.skin-model-iphone6.skin-orientation-landscape .buttons.right,.skin-size-3.skin-os-apple.skin-device-phone.skin-orientation-landscape.skin-model-iphone6plus .buttons.right{border-radius:0 0 6px 6px;height:9px;width:195px;bottom:-39px !important;right:540px}.skin-size-3.skin-os-apple.skin-device-phone.skin-model-iphone6plus{border-radius:210px !important}.skin-size-3.skin-os-apple.skin-device-phone.skin-model-iphone6plus .detail-top{width:30px !important;height:30px !important;margin-left:-15px !important}.skin-size-3.skin-os-apple.skin-device-phone.skin-model-iphone6plus .detail-top::after{top:99px !important;width:219px !important}.skin-size-3.skin-os-apple.skin-device-phone.skin-model-iphone6plus .detail-top::before{top:87px !important;right:240px !important;width:42px !important;height:42px !important}.skin-size-3.skin-os-apple.skin-device-phone.skin-model-iphone6plus .detail-bottom{width:207px !important;height:207px !important;bottom:54px !important}.skin-size-3.skin-os-apple.skin-device-phone.skin-model-iphone6plus .buttons.left{top:336px !important}.skin-size-3.skin-os-apple.skin-device-phone.skin-model-iphone6plus .buttons.right{top:591px !important;height:210px}.skin-size-3.skin-os-apple.skin-device-phone.skin-model-iphone6plus.skin-orientation-landscape .detail-top{margin-top:-21px !important}.skin-size-3.skin-os-apple.skin-device-phone.skin-model-iphone6plus.skin-orientation-landscape .detail-top::after{right:90px !important;height:219px !important}.skin-size-3.skin-os-apple.skin-device-phone.skin-model-iphone6plus.skin-orientation-landscape .detail-top::before{right:99px !important;bottom:237px !important}.skin-size-3.skin-os-apple.skin-device-phone.skin-model-iphone6plus.skin-orientation-landscape .detail-bottom{left:57px !important}.skin-size-3.skin-os-apple.skin-device-phone.skin-model-iphone6plus.skin-orientation-landscape .buttons.left{top:-36px !important;right:336px !important}.skin-size-3.skin-os-apple.skin-device-phone.skin-model-iphone6plus.skin-orientation-landscape .buttons.right{right:591px !important;width:210px}.skin-size-3.skin-os-apple.skin-device-phone.skin-model-iphone8,.skin-size-3.skin-os-apple.skin-device-phone.skin-model-iphone8plus,.skin-size-3.skin-os-apple.skin-device-phone.skin-wrapper.skin-model-iphone8plus{border-radius:189px;box-sizing:border-box}.skin-size-3.skin-os-apple.skin-device-phone.skin-model-iphone8.skin-color-white,.skin-size-3.skin-os-apple.skin-device-phone.skin-color-white.skin-model-iphone8plus{box-shadow:inset 0 0 0 30px #ccc !important}.skin-size-3.skin-os-apple.skin-device-phone.skin-model-iphone8.skin-color-black,.skin-size-3.skin-os-apple.skin-device-phone.skin-color-black.skin-model-iphone8plus{box-shadow:inset 0 0 0 30px #666}.skin-size-3.skin-os-apple.skin-device-phone.skin-model-iphone8 .detail-top,.skin-size-3.skin-os-apple.skin-device-phone.skin-model-iphone8plus .detail-top{width:21px;height:21px;top:75px}.skin-size-3.skin-os-apple.skin-device-phone.skin-model-iphone8 .detail-top:before,.skin-size-3.skin-os-apple.skin-device-phone.skin-model-iphone8plus .detail-top:before{display:block;width:30px;height:30px;top:72px;right:216px}.skin-size-3.skin-os-apple.skin-device-phone.skin-model-iphone8 .detail-top:after,.skin-size-3.skin-os-apple.skin-device-phone.skin-model-iphone8plus .detail-top:after{width:210px;height:9px;right:102px}.skin-size-3.skin-os-apple.skin-device-phone.skin-model-iphone8 .buttons.left,.skin-size-3.skin-os-apple.skin-device-phone.skin-model-iphone8plus .buttons.left,.skin-size-3.skin-os-apple.skin-device-phone.skin-model-iphone8 .buttons.right,.skin-size-3.skin-os-apple.skin-device-phone.skin-model-iphone8plus .buttons.right{width:12px}.skin-size-3.skin-os-apple.skin-device-phone.skin-model-iphone8 .buttons.left:before,.skin-size-3.skin-os-apple.skin-device-phone.skin-model-iphone8plus .buttons.left:before,.skin-size-3.skin-os-apple.skin-device-phone.skin-model-iphone8 .buttons.left:after,.skin-size-3.skin-os-apple.skin-device-phone.skin-model-iphone8plus .buttons.left:after,.skin-size-3.skin-os-apple.skin-device-phone.skin-model-iphone8 .buttons.right:before,.skin-size-3.skin-os-apple.skin-device-phone.skin-model-iphone8plus .buttons.right:before,.skin-size-3.skin-os-apple.skin-device-phone.skin-model-iphone8 .buttons.right:after,.skin-size-3.skin-os-apple.skin-device-phone.skin-model-iphone8plus .buttons.right:after{width:12px}.skin-size-3.skin-os-apple.skin-device-phone.skin-model-iphone8 .buttons.left,.skin-size-3.skin-os-apple.skin-device-phone.skin-model-iphone8plus .buttons.left{left:-9px}.skin-size-3.skin-os-apple.skin-device-phone.skin-model-iphone8 .buttons.left,.skin-size-3.skin-os-apple.skin-device-phone.skin-model-iphone8plus .buttons.left,.skin-size-3.skin-os-apple.skin-device-phone.skin-model-iphone8 .buttons.left:before,.skin-size-3.skin-os-apple.skin-device-phone.skin-model-iphone8plus .buttons.left:before,.skin-size-3.skin-os-apple.skin-device-phone.skin-model-iphone8 .buttons.left:after,.skin-size-3.skin-os-apple.skin-device-phone.skin-model-iphone8plus .buttons.left:after{border-radius:15px 0 0 15px}.skin-size-3.skin-os-apple.skin-device-phone.skin-model-iphone8 .buttons.right,.skin-size-3.skin-os-apple.skin-device-phone.skin-model-iphone8plus .buttons.right{right:-9px}.skin-size-3.skin-os-apple.skin-device-phone.skin-model-iphone8 .buttons.right,.skin-size-3.skin-os-apple.skin-device-phone.skin-model-iphone8plus .buttons.right,.skin-size-3.skin-os-apple.skin-device-phone.skin-model-iphone8 .buttons.right:before,.skin-size-3.skin-os-apple.skin-device-phone.skin-model-iphone8plus .buttons.right:before,.skin-size-3.skin-os-apple.skin-device-phone.skin-model-iphone8 .buttons.right:after,.skin-size-3.skin-os-apple.skin-device-phone.skin-model-iphone8plus .buttons.right:after{border-radius:0 15px 15px 0}.skin-size-3.skin-os-apple.skin-device-phone.skin-model-iphone8 .detail-bottom,.skin-size-3.skin-os-apple.skin-device-phone.skin-model-iphone8plus .detail-bottom{width:180px;height:180px;bottom:75px}.skin-size-3.skin-os-apple.skin-device-phone.skin-model-iphone8.skin-orientation-landscape .detail-top,.skin-size-3.skin-os-apple.skin-device-phone.skin-orientation-landscape.skin-model-iphone8plus .detail-top{right:75px}.skin-size-3.skin-os-apple.skin-device-phone.skin-model-iphone8.skin-orientation-landscape .detail-top:before,.skin-size-3.skin-os-apple.skin-device-phone.skin-orientation-landscape.skin-model-iphone8plus .detail-top:before{right:93px;top:-216px}.skin-size-3.skin-os-apple.skin-device-phone.skin-model-iphone8.skin-orientation-landscape .detail-top:after,.skin-size-3.skin-os-apple.skin-device-phone.skin-orientation-landscape.skin-model-iphone8plus .detail-top:after{width:9px;height:210px;top:-102px !important;right:84px}.skin-size-3.skin-os-apple.skin-device-phone.skin-model-iphone8.skin-orientation-landscape .buttons.left,.skin-size-3.skin-os-apple.skin-device-phone.skin-orientation-landscape.skin-model-iphone8plus .buttons.left,.skin-size-3.skin-os-apple.skin-device-phone.skin-model-iphone8.skin-orientation-landscape .buttons.right,.skin-size-3.skin-os-apple.skin-device-phone.skin-orientation-landscape.skin-model-iphone8plus .buttons.right{height:12px}.skin-size-3.skin-os-apple.skin-device-phone.skin-model-iphone8.skin-orientation-landscape .buttons.left:before,.skin-size-3.skin-os-apple.skin-device-phone.skin-orientation-landscape.skin-model-iphone8plus .buttons.left:before,.skin-size-3.skin-os-apple.skin-device-phone.skin-model-iphone8.skin-orientation-landscape .buttons.left:after,.skin-size-3.skin-os-apple.skin-device-phone.skin-orientation-landscape.skin-model-iphone8plus .buttons.left:after,.skin-size-3.skin-os-apple.skin-device-phone.skin-model-iphone8.skin-orientation-landscape .buttons.right:before,.skin-size-3.skin-os-apple.skin-device-phone.skin-orientation-landscape.skin-model-iphone8plus .buttons.right:before,.skin-size-3.skin-os-apple.skin-device-phone.skin-model-iphone8.skin-orientation-landscape .buttons.right:after,.skin-size-3.skin-os-apple.skin-device-phone.skin-orientation-landscape.skin-model-iphone8plus .buttons.right:after{height:12px}.skin-size-3.skin-os-apple.skin-device-phone.skin-model-iphone8.skin-orientation-landscape .buttons.left,.skin-size-3.skin-os-apple.skin-device-phone.skin-orientation-landscape.skin-model-iphone8plus .buttons.left{top:-9px}.skin-size-3.skin-os-apple.skin-device-phone.skin-model-iphone8.skin-orientation-landscape .buttons.left,.skin-size-3.skin-os-apple.skin-device-phone.skin-orientation-landscape.skin-model-iphone8plus .buttons.left,.skin-size-3.skin-os-apple.skin-device-phone.skin-model-iphone8.skin-orientation-landscape .buttons.left:before,.skin-size-3.skin-os-apple.skin-device-phone.skin-orientation-landscape.skin-model-iphone8plus .buttons.left:before,.skin-size-3.skin-os-apple.skin-device-phone.skin-model-iphone8.skin-orientation-landscape .buttons.left:after,.skin-size-3.skin-os-apple.skin-device-phone.skin-orientation-landscape.skin-model-iphone8plus .buttons.left:after{border-radius:15px 15px 0 0}.skin-size-3.skin-os-apple.skin-device-phone.skin-model-iphone8.skin-orientation-landscape .buttons.right,.skin-size-3.skin-os-apple.skin-device-phone.skin-orientation-landscape.skin-model-iphone8plus .buttons.right{bottom:-9px}.skin-size-3.skin-os-apple.skin-device-phone.skin-model-iphone8.skin-orientation-landscape .buttons.right,.skin-size-3.skin-os-apple.skin-device-phone.skin-orientation-landscape.skin-model-iphone8plus .buttons.right,.skin-size-3.skin-os-apple.skin-device-phone.skin-model-iphone8.skin-orientation-landscape .buttons.right:before,.skin-size-3.skin-os-apple.skin-device-phone.skin-orientation-landscape.skin-model-iphone8plus .buttons.right:before,.skin-size-3.skin-os-apple.skin-device-phone.skin-model-iphone8.skin-orientation-landscape .buttons.right:after,.skin-size-3.skin-os-apple.skin-device-phone.skin-orientation-landscape.skin-model-iphone8plus .buttons.right:after{border-radius:0 0 15px 15px}.skin-size-3.skin-os-apple.skin-device-phone.skin-model-iphone8.skin-orientation-landscape .detail-bottom,.skin-size-3.skin-os-apple.skin-device-phone.skin-orientation-landscape.skin-model-iphone8plus .detail-bottom{bottom:auto !important;left:69px}.skin-size-3.skin-os-apple.skin-device-phone.skin-model-iphone8plus .detail-top:before{right:255px}.skin-size-3.skin-os-apple.skin-device-phone.skin-model-iphone8plus .detail-top:after{width:243px;right:117px}.skin-size-3.skin-os-apple.skin-device-phone.skin-model-iphone8plus.skin-orientation-landscape .detail-top:before{top:-255px}.skin-size-3.skin-os-apple.skin-device-phone.skin-model-iphone8plus.skin-orientation-landscape .detail-top:after{height:243px;top:-117px !important;right:84px}.skin-size-3.skin-os-apple.skin-device-tablet{border-radius:120px;border:18px solid #333}.skin-size-3.skin-os-apple.skin-device-tablet .detail-top{width:39px;height:39px;top:120px}.skin-size-3.skin-os-apple.skin-device-tablet .detail-bottom{width:177px;height:177px;bottom:42px}.skin-size-3.skin-os-apple.skin-device-tablet.skin-orientation-landscape .detail-top{right:120px}.skin-size-3.skin-os-apple.skin-device-tablet.skin-orientation-landscape .detail-bottom{left:42px}.skin-size-3.skin-os-apple.skin-device-tablet.skin-model-ipadmini{border-radius:165px;border:36px solid #333}.skin-size-3.skin-os-apple.skin-device-tablet.skin-model-ipadpro{border-radius:114px;border:18px solid #333}.skin-size-3.skin-os-apple.skin-device-tablet.skin-model-ipadpro .detail-top{width:51px;height:51px;top:117px}.skin-size-3.skin-os-apple.skin-device-tablet.skin-model-ipadpro .detail-bottom{width:159px;height:159px;bottom:69px}.skin-size-3.skin-os-apple.skin-device-tablet.skin-model-ipadpro.skin-orientation-landscape .detail-top{right:117px}.skin-size-3.skin-os-apple.skin-device-tablet.skin-model-ipadpro.skin-orientation-landscape .detail-bottom{left:69px}.skin-size-3.skin-os-android .detail-top,.skin-size-3.skin-os-android .detail-bottom,.skin-size-3.skin-os-android:not(.skin-device-wear) .detail-top::before,.skin-size-3.skin-os-android:not(.skin-device-wear) .detail-top::after{border:6px solid #333}.skin-size-3.skin-os-android.skin-device-wear{border:36px solid #444;border-radius:120px}.skin-size-3.skin-os-android.skin-device-wear .detail-top,.skin-size-3.skin-os-android.skin-device-wear .detail-bottom{height:345px}.skin-size-3.skin-os-android.skin-device-wear .detail-top{top:-393px}.skin-size-3.skin-os-android.skin-device-wear .detail-bottom{bottom:-393px}.skin-size-3.skin-os-android.skin-device-wear .buttons.right{right:-30px}.skin-size-3.skin-os-android.skin-device-wear .buttons.right::before,.skin-size-3.skin-os-android.skin-device-wear .buttons.right::after{border-radius:0 18px 18px 0;width:39px}.skin-size-3.skin-os-android.skin-device-wear .detail-top,.skin-size-3.skin-os-android.skin-device-wear .detail-bottom,.skin-size-3.skin-os-android.skin-device-wear:not(.skin-device-wear) .detail-top::before,.skin-size-3.skin-os-android.skin-device-wear:not(.skin-device-wear) .detail-top::after{border:12px solid #333}.skin-size-3.skin-os-android.skin-device-wear.skin-color-white{border:12px solid #aaa}.skin-size-3.skin-os-android.skin-device-wear.skin-color-white .detail-top,.skin-size-3.skin-os-android.skin-device-wear.skin-color-white .detail-bottom{height:381px}.skin-size-3.skin-os-android.skin-device-wear.skin-color-white .buttons.right{right:-12px}.skin-size-3.skin-os-android.skin-device-phone{border-radius:96px}.skin-size-3.skin-os-android.skin-device-phone .detail-top{width:147px;height:12px;top:66px;border-radius:30px}.skin-size-3.skin-os-android.skin-device-phone .detail-top:after{width:30px;height:30px;top:3px;left:435px}.skin-size-3.skin-os-android.skin-device-phone .buttons.right{width:15px;right:-12px}.skin-size-3.skin-os-android.skin-device-phone.skin-orientation-landscape .detail-top{width:12px;height:147px;right:66px}.skin-size-3.skin-os-android.skin-device-phone.skin-orientation-landscape .detail-top:after{left:-27px;top:435px}.skin-size-3.skin-os-android.skin-device-phone.skin-orientation-landscape .buttons.right{height:15px !important;bottom:-12px;width:4.5% !important}.skin-size-3.skin-os-android.skin-device-phone.skin-color-black .detail-top{width:153px;height:18px}.skin-size-3.skin-os-android.skin-device-phone.skin-color-black .detail-top::after{width:36px;height:36px}.skin-size-3.skin-os-android.skin-device-phone.skin-color-black.skin-orientation-landscape .detail-top{width:18px;height:153px}.skin-size-3.skin-os-android.skin-device-phone.skin-model-nexus1 .buttons.left{border-radius:12px 0 0 12px}.skin-size-3.skin-os-android.skin-device-phone.skin-model-nexus1.skin-orientation-landscape .buttons.left{border-radius:12px 12px 0 0}.skin-size-3.skin-os-android.skin-device-phone.skin-model-pixel{border-radius:180px 180px 198px 198px !important}.skin-size-3.skin-os-android.skin-device-phone.skin-model-pixel.skin-color-white{box-shadow:none;border:15px solid #ccc}.skin-size-3.skin-os-android.skin-device-phone.skin-model-pixel.skin-color-black{border:15px solid #666}.skin-size-3.skin-os-android.skin-device-phone.skin-model-pixel.skin-color-black .buttons::before,.skin-size-3.skin-os-android.skin-device-phone.skin-model-pixel.skin-color-black .buttons::after{background-color:#333 !important}.skin-size-3.skin-os-android.skin-device-phone.skin-model-pixel.skin-color-black .detail-top,.skin-size-3.skin-os-android.skin-device-phone.skin-model-pixel.skin-color-black .detail-top::before,.skin-size-3.skin-os-android.skin-device-phone.skin-model-pixel.skin-color-black .detail-top::after{border:1px solid #333 !important}.skin-size-3.skin-os-android.skin-device-phone.skin-model-pixel.skin-color-none .detail-top,.skin-size-3.skin-os-android.skin-device-phone.skin-model-pixel.skin-color-none .buttons{display:none}.skin-size-3.skin-os-android.skin-device-phone.skin-model-pixel .detail-top{width:228px !important;height:18px !important;border-radius:18px;border:3px solid #aaa !important;top:78px;margin-left:-117px}.skin-size-3.skin-os-android.skin-device-phone.skin-model-pixel .detail-top::after{top:84px !important;width:75px !important;border-radius:33px;height:30px !important;border:3px solid #aaa !important;margin-left:-39px !important}.skin-size-3.skin-os-android.skin-device-phone.skin-model-pixel .detail-top::before{top:-15px !important;width:39px !important;height:39px !important;border:3px solid #aaa !important}.skin-size-3.skin-os-android.skin-device-phone.skin-model-pixel .detail-bottom{width:207px !important;height:207px !important;margin-left:-105px !important;bottom:54px !important}.skin-size-3.skin-os-android.skin-device-phone.skin-model-pixel .buttons.right{right:-24px;width:9px}.skin-size-3.skin-os-android.skin-device-phone.skin-model-pixel .buttons.right:before{width:9px;height:144px}.skin-size-3.skin-os-android.skin-device-phone.skin-model-pixel .buttons.right:after{width:9px;height:297px}.skin-size-3.skin-os-android.skin-device-phone.skin-model-pixel.skin-orientation-landscape .detail-top{l1eft:2199px;right:75px;height:228px !important;width:18px !important}.skin-size-3.skin-os-android.skin-device-phone.skin-model-pixel.skin-orientation-landscape .detail-top::after{left:-69px !important;top:102px !important;width:30px !important;height:75px !important}.skin-size-3.skin-os-android.skin-device-phone.skin-model-pixel.skin-orientation-landscape .detail-top::before{left:-18px !important;top:-303px !important}.skin-size-3.skin-os-android.skin-device-phone.skin-model-pixel.skin-orientation-landscape .detail-bottom{margin-top:-108px !important;left:57px !important}.skin-size-3.skin-os-android.skin-device-phone.skin-model-pixel.skin-orientation-landscape .buttons.left{top:-36px !important;right:336px !important}.skin-size-3.skin-os-android.skin-device-phone.skin-model-pixel.skin-orientation-landscape .buttons.right:before{right:267px !important;width:150px;height:9px}.skin-size-3.skin-os-android.skin-device-phone.skin-model-pixel.skin-orientation-landscape .buttons.right:after{right:762px !important;width:297px;top:-9px;height:12px}.skin-size-3.skin-os-android.skin-device-phone.skin-model-pixel2{border-radius:120px 120px 120px 120px !important}.skin-size-3.skin-os-android.skin-device-phone.skin-model-pixel2.skin-color-white{box-shadow:none;border:15px solid #ccc;background-color:#444 !important}.skin-size-3.skin-os-android.skin-device-phone.skin-model-pixel2.skin-color-black{border:15px solid #666}.skin-size-3.skin-os-android.skin-device-phone.skin-model-pixel2.skin-color-black .buttons::before,.skin-size-3.skin-os-android.skin-device-phone.skin-model-pixel2.skin-color-black .buttons::after{background-color:#333 !important}.skin-size-3.skin-os-android.skin-device-phone.skin-model-pixel2.skin-color-black .detail-top,.skin-size-3.skin-os-android.skin-device-phone.skin-model-pixel2.skin-color-black .detail-top::before,.skin-size-3.skin-os-android.skin-device-phone.skin-model-pixel2.skin-color-black .detail-top::after{border:1px solid #333 !important}.skin-size-3.skin-os-android.skin-device-phone.skin-model-pixel2.skin-color-none .detail-top,.skin-size-3.skin-os-android.skin-device-phone.skin-model-pixel2.skin-color-none .detail-bottom,.skin-size-3.skin-os-android.skin-device-phone.skin-model-pixel2.skin-color-none .buttons{display:none !important}.skin-size-3.skin-os-android.skin-device-phone.skin-model-pixel2 .detail-top{width:456px !important;height:24px !important;border-radius:21px;border:3px solid #333 !important;top:135px;margin-left:-225px}.skin-size-3.skin-os-android.skin-device-phone.skin-model-pixel2 .detail-top::after{top:0px !important;width:15px !important;border-radius:15px;height:15px !important;border:3px solid #333 !important;margin-left:375px !important}.skin-size-3.skin-os-android.skin-device-phone.skin-model-pixel2 .detail-top::before{top:-18px !important;width:54px !important;height:54px !important;border:3px solid #333 !important}.skin-size-3.skin-os-android.skin-device-phone.skin-model-pixel2 .detail-bottom{width:456px !important;height:24px !important;margin-left:360px !important;bottom:126px !important;border:3px solid #333 !important;border-radius:18px;display:block !important}.skin-size-3.skin-os-android.skin-device-phone.skin-model-pixel2 .buttons.right{right:-24px;width:9px}.skin-size-3.skin-os-android.skin-device-phone.skin-model-pixel2 .buttons.right:before{width:9px;height:156px}.skin-size-3.skin-os-android.skin-device-phone.skin-model-pixel2 .buttons.right:after{width:9px;height:333px}.skin-size-3.skin-os-android.skin-device-phone.skin-model-pixel2.skin-orientation-landscape .detail-top{l1eft:2199px;right:75px;height:456px !important;width:24px !important;margin-left:-186px !important;top:31% !important}.skin-size-3.skin-os-android.skin-device-phone.skin-model-pixel2.skin-orientation-landscape .detail-top::after{left:0px !important;top:645px !important;width:18px !important;height:18px !important;margin-left:0px !important;border-radius:18px}.skin-size-3.skin-os-android.skin-device-phone.skin-model-pixel2.skin-orientation-landscape .detail-top::before{left:-18px !important;top:-195px !important}.skin-size-3.skin-os-android.skin-device-phone.skin-model-pixel2.skin-orientation-landscape .detail-bottom{margin-top:-108px !important;left:57px !important;width:24px !important;height:456px !important;margin-top:-108px !important;margin-left:72px !important;bottom:354px !important}.skin-size-3.skin-os-android.skin-device-phone.skin-model-pixel2.skin-orientation-landscape .buttons.left{top:-36px !important;right:336px !important}.skin-size-3.skin-os-android.skin-device-phone.skin-model-pixel2.skin-orientation-landscape .buttons.right:before{right:267px !important;width:150px;height:9px}.skin-size-3.skin-os-android.skin-device-phone.skin-model-pixel2.skin-orientation-landscape .buttons.right:after{right:762px !important;width:297px;top:-9px;height:12px}.skin-size-3.skin-os-android.skin-device-phone.skin-model-pixel2xl{border-radius:120px 120px 120px 120px !important}.skin-size-3.skin-os-android.skin-device-phone.skin-model-pixel2xl.skin-color-white{box-shadow:none;border:15px solid #ccc;background-color:#444 !important}.skin-size-3.skin-os-android.skin-device-phone.skin-model-pixel2xl.skin-color-black{border:15px solid #666}.skin-size-3.skin-os-android.skin-device-phone.skin-model-pixel2xl.skin-color-black .buttons::before,.skin-size-3.skin-os-android.skin-device-phone.skin-model-pixel2xl.skin-color-black .buttons::after{background-color:#333 !important}.skin-size-3.skin-os-android.skin-device-phone.skin-model-pixel2xl.skin-color-black .detail-top,.skin-size-3.skin-os-android.skin-device-phone.skin-model-pixel2xl.skin-color-black .detail-top::before,.skin-size-3.skin-os-android.skin-device-phone.skin-model-pixel2xl.skin-color-black .detail-top::after{border:1px solid #333 !important}.skin-size-3.skin-os-android.skin-device-phone.skin-model-pixel2xl.skin-color-none .detail-top,.skin-size-3.skin-os-android.skin-device-phone.skin-model-pixel2xl.skin-color-none .detail-bottom,.skin-size-3.skin-os-android.skin-device-phone.skin-model-pixel2xl.skin-color-none .buttons{display:none !important}.skin-size-3.skin-os-android.skin-device-phone.skin-model-pixel2xl .detail-top{width:435px !important;height:21px !important;border-radius:21px;border:3px solid #333 !important;top:48px;margin-left:-225px}.skin-size-3.skin-os-android.skin-device-phone.skin-model-pixel2xl .detail-top::after{display:none}.skin-size-3.skin-os-android.skin-device-phone.skin-model-pixel2xl .detail-top::before{top:24px !important;width:42px !important;height:42px !important;border:3px solid #333 !important}.skin-size-3.skin-os-android.skin-device-phone.skin-model-pixel2xl .detail-bottom{width:435px !important;height:24px !important;margin-left:363px !important;bottom:126px !important;border:3px solid #333 !important;border-radius:18px;display:block !important}.skin-size-3.skin-os-android.skin-device-phone.skin-model-pixel2xl .buttons.right{right:-24px;width:9px}.skin-size-3.skin-os-android.skin-device-phone.skin-model-pixel2xl .buttons.right:before{width:9px;height:144px}.skin-size-3.skin-os-android.skin-device-phone.skin-model-pixel2xl .buttons.right:after{width:9px;height:297px}.skin-size-3.skin-os-android.skin-device-phone.skin-model-pixel2xl.skin-orientation-landscape .detail-top{left:2199px;right:75px;height:444px !important;width:21px !important;margin-left:-99px !important;top:31% !important}.skin-size-3.skin-os-android.skin-device-phone.skin-model-pixel2xl.skin-orientation-landscape .detail-top::after{display:none}.skin-size-3.skin-os-android.skin-device-phone.skin-model-pixel2xl.skin-orientation-landscape .detail-top::before{left:-51px !important;top:-222px !important}.skin-size-3.skin-os-android.skin-device-phone.skin-model-pixel2xl.skin-orientation-landscape .detail-bottom{margin-top:-108px !important;left:153px !important;width:21px !important;height:435px !important;margin-top:0 !important;margin-left:0px !important;bottom:369px !important}.skin-size-3.skin-os-android.skin-device-phone.skin-model-pixel2xl.skin-orientation-landscape .buttons.left{top:-36px !important;right:336px !important}.skin-size-3.skin-os-android.skin-device-phone.skin-model-pixel2xl.skin-orientation-landscape .buttons.right:before{right:267px !important;width:150px;height:9px}.skin-size-3.skin-os-android.skin-device-phone.skin-model-pixel2xl.skin-orientation-landscape .buttons.right:after{right:762px !important;width:297px;top:-9px;height:12px}.skin-size-3.skin-os-android.skin-device-tablet{border-radius:228px}.skin-size-3.skin-os-android.skin-device-tablet .detail-top{width:81px;height:81px;top:192px;left:50%;margin-left:-48px}.skin-size-3.skin-os-android.skin-device-tablet .detail-top::before{width:39px;height:39px;top:24px;left:165px}.skin-size-3.skin-os-android.skin-device-tablet.skin-orientation-landscape .detail-top{right:192px !important;margin-top:-48px !important}.skin-size-3.skin-os-android.skin-device-tablet.skin-orientation-landscape .detail-top::before{right:-9px;top:165px}.skin-size-3.skin-os-android.skin-device-tablet.skin-model-android2{border-radius:66px}.skin-size-3.skin-os-android.skin-device-tablet.skin-model-android2 .buttons.right{height:195px;right:-12px;width:15px;top:285px;border-radius:0 15px 15px 0}.skin-size-3.skin-os-android.skin-device-tablet.skin-model-android2.skin-orientation-landscape .buttons.right{height:15px;right:285px;width:195px;border-radius:0 0 15px 15px;bottom:-12px !important}.skin-size-3.skin-os-windows{border-radius:15px}.skin-size-3.skin-os-windows .detail-top,.skin-size-3.skin-os-windows.skin-device-phone .detail-top::after{border:6px solid #333}.skin-size-3.skin-os-windows.skin-device-phone .detail-top{border-radius:15px;height:15px;top:42px}.skin-size-3.skin-os-windows.skin-device-phone .detail-top::after{width:42px;height:42px;top:51px}.skin-size-3.skin-os-windows.skin-device-phone .detail-bottom{height:60px;bottom:189px;left:93px;right:93px}.skin-size-3.skin-os-windows.skin-device-phone .buttons.right{right:-12px}.skin-size-3.skin-os-windows.skin-device-phone .buttons.right,.skin-size-3.skin-os-windows.skin-device-phone .buttons.right::before,.skin-size-3.skin-os-windows.skin-device-phone .buttons.right::after{width:15px;border-radius:0 12px 12px 0}.skin-size-3.skin-os-windows.skin-device-phone.skin-orientation-landscape .detail-top{width:15px;right:42px}.skin-size-3.skin-os-windows.skin-device-phone.skin-orientation-landscape .detail-top::after{right:93px}.skin-size-3.skin-os-windows.skin-device-phone.skin-orientation-landscape .detail-bottom{width:60px;left:189px;top:93px;bottom:93px}.skin-size-3.skin-os-windows.skin-device-phone.skin-orientation-landscape .buttons.right{bottom:-12px}.skin-size-3.skin-os-windows.skin-device-phone.skin-orientation-landscape .buttons.right,.skin-size-3.skin-os-windows.skin-device-phone.skin-orientation-landscape .buttons.right::before,.skin-size-3.skin-os-windows.skin-device-phone.skin-orientation-landscape .buttons.right::after{height:15px !important;border-radius:0 0 12px 12px}.skin-size-3.skin-os-windows.skin-device-phone.skin-model-htc .detail-bottom{height:105px;bottom:189px;left:93px;right:93px}.skin-size-3.skin-os-windows.skin-device-phone.skin-model-htc.skin-orientation-landscape .detail-bottom{width:105px;left:189px;top:93px;bottom:93px}.skin-size-3.skin-os-windows.skin-device-tablet{border-radius:102px}.skin-size-3.skin-os-windows.skin-device-tablet .detail-top{width:39px;height:39px;left:90px;margin-top:-24px}.skin-size-3.skin-os-windows.skin-device-tablet .detail-bottom{width:84px;right:84px;top:219px;bottom:219px}.skin-size-3.skin-os-windows.skin-device-tablet.skin-orientation-landscape .detail-top{top:90px;margin-left:-27px}.skin-size-3.skin-os-windows.skin-device-tablet.skin-orientation-landscape .detail-bottom{height:84px;bottom:84px;left:219px;right:219px}.skin-size-3.skin-os-default{border-radius:15px}.skin-size-3.skin-os-web{border-radius:30px}.skin-size-3.skin-os-web .detail-top{top:15px;left:210px;width:132px;height:51px;border:6px solid #333;border-radius:12px}.skin-size-3.skin-os-web .detail-top::before{left:6px}.skin-size-3.skin-os-web .detail-top::after{right:6px}.skin-size-3.skin-os-web .detail-top::before,.skin-size-3.skin-os-web .detail-top::after{top:6px;width:0;height:0;border:21px solid transparent}.skin-size-3.skin-os-web .web-search{top:15px;left:390px;right:30px;height:51px;border:6px solid #333;border-radius:12px}.skin-size-3.skin-os-web .buttons.top{width:30px;height:30px;top:30px;left:30px}.skin-size-3.skin-os-web .buttons.top::before{width:30px;height:30px;left:54px}.skin-size-3.skin-os-web .buttons.top::after{width:30px;height:30px;left:111px}.skin-size-4.skin-wrapper #pio-playerframe{border:12px solid #000;border-radius:12px}.skin-size-4.skin-wrapper.skin-color-white:not(.skin-device-watch):not(.skin-model-ipadpro):not(.skin_theme):not(.skin_custom){box-shadow:inset 0 0 0 8px #aaa}.skin-size-4.skin-wrapper.skin-os-apple.skin-device-phone #pio-playerframe{width:1280px;height:2272px;margin:444px 96px 448px !important}.skin-size-4.skin-wrapper.skin-os-apple.skin-device-phone.skin-orientation-landscape #pio-playerframe{width:2272px;height:1280px;margin:96px 444px 96px 448px !important}.skin-size-4.skin-wrapper.skin-os-apple.skin-device-phone.skin-model-iphone3 #pio-playerframe{width:1280px;height:1920px;margin:412px 80px 428px !important}.skin-size-4.skin-wrapper.skin-os-apple.skin-device-phone.skin-model-iphone3.skin-orientation-landscape #pio-playerframe{width:1920px;height:1280px;margin:80px 412px 80px 428px !important}.skin-size-4.skin-wrapper.skin-os-apple.skin-device-phone.skin-model-iphone4 #pio-playerframe{margin:496px 96px 512px}.skin-size-4.skin-wrapper.skin-os-apple.skin-device-phone.skin-model-iphone4.skin-orientation-landscape #pio-playerframe{margin:96px 496px 96px 512px}.skin-size-4.skin-wrapper.skin-os-apple.skin-device-phone.skin-model-iphone6 #pio-playerframe,.skin-size-4.skin-wrapper.skin-os-apple.skin-device-phone.skin-model-iphone6plus #pio-playerframe{width:1000px;height:1780px;margin:392px 68px 400px !important;border:8px solid #000;border-radius:8px}.skin-size-4.skin-wrapper.skin-os-apple.skin-device-phone.skin-model-iphone6.skin-orientation-landscape #pio-playerframe,.skin-size-4.skin-wrapper.skin-os-apple.skin-device-phone.skin-orientation-landscape.skin-model-iphone6plus #pio-playerframe{width:1780px;height:1000px;margin:68px 392px 68px 400px !important}.skin-size-4.skin-wrapper.skin-os-apple.skin-device-phone.skin-model-iphone6plus #pio-playerframe{margin:424px 68px 436px !important}.skin-size-4.skin-wrapper.skin-os-apple.skin-device-phone.skin-model-iphone6plus.skin-orientation-landscape #pio-playerframe{margin:68px 424px 68px 436px !important}.skin-size-4.skin-wrapper.skin-os-apple.skin-device-phone.skin-model-iphone8 #pio-playerframe,.skin-size-4.skin-wrapper.skin-os-apple.skin-device-phone.skin-model-iphone8plus #pio-playerframe{margin:424px 96px 408px !important}.skin-size-4.skin-wrapper.skin-os-apple.skin-device-phone.skin-model-iphone8.skin-orientation-landscape #pio-playerframe,.skin-size-4.skin-wrapper.skin-os-apple.skin-device-phone.skin-orientation-landscape.skin-model-iphone8plus #pio-playerframe{margin:96px 424px 96px 408px !important}.skin-size-4.skin-wrapper.skin-os-apple.skin-device-phone.skin-model-iphoneX #pio-playerframe{margin:88px 96px 88px !important}.skin-size-4.skin-wrapper.skin-os-apple.skin-device-phone.skin-model-iphoneX.skin-orientation-landscape #pio-playerframe{margin:96px 88px 96px 88px !important}.skin-size-4.skin-wrapper.skin-os-apple.skin-device-phone.skin-model-iphone12_12pro #pio-playerframe{border-color:transparent;background-clip:content-box;margin:88px 92px 88px 92px !important}.skin-size-4.skin-wrapper.skin-os-apple.skin-device-phone.skin-model-iphone12_12pro.skin-orientation-landscape #pio-playerframe{border-color:transparent;background-clip:content-box;margin:92px 88px 92px 88px !important}.skin-size-4.skin-wrapper.skin-os-apple.skin-device-phone.skin-model-iphone12promax #pio-playerframe{border-color:transparent;background-clip:content-box;margin:96px 96px 88px 96px !important}.skin-size-4.skin-wrapper.skin-os-apple.skin-device-phone.skin-model-iphone12promax.skin-orientation-landscape #pio-playerframe{border-color:transparent;background-clip:content-box;margin:96px 88px 96px 96px !important}.skin-size-4.skin-wrapper.skin-os-apple.skin-device-phone.skin-model-iphone12mini #pio-playerframe{border-color:transparent;background-clip:content-box;margin:88px 104px 88px 108px !important}.skin-size-4.skin-wrapper.skin-os-apple.skin-device-phone.skin-model-iphone12mini.skin-orientation-landscape #pio-playerframe{border-color:transparent;background-clip:content-box;margin:96px 88px 96px 88px !important}.skin-size-4.skin-wrapper.skin-os-apple.skin-device-phone.skin-model-iphone13_13pro #pio-playerframe{border-color:transparent;background-clip:content-box;margin:88px 92px 88px 92px !important}.skin-size-4.skin-wrapper.skin-os-apple.skin-device-phone.skin-model-iphone13_13pro.skin-orientation-landscape #pio-playerframe{border-color:transparent;background-clip:content-box;margin:92px 88px 92px 88px !important}.skin-size-4.skin-wrapper.skin-os-apple.skin-device-phone.skin-model-iphone13promax #pio-playerframe{border-color:transparent;background-clip:content-box;margin:96px 96px 88px 96px !important}.skin-size-4.skin-wrapper.skin-os-apple.skin-device-phone.skin-model-iphone13promax.skin-orientation-landscape #pio-playerframe{border-color:transparent;background-clip:content-box;margin:96px 88px 96px 96px !important}.skin-size-4.skin-wrapper.skin-os-apple.skin-device-phone.skin-model-iphone13mini #pio-playerframe{border-color:transparent;background-clip:content-box;margin:88px 104px 88px 108px !important}.skin-size-4.skin-wrapper.skin-os-apple.skin-device-phone.skin-model-iphone13mini.skin-orientation-landscape #pio-playerframe{border-color:transparent;background-clip:content-box;margin:96px 88px 96px 88px !important}.skin-size-4.skin-wrapper.skin-os-apple.skin-device-tablet{box-shadow:none}.skin-size-4.skin-wrapper.skin-os-apple.skin-device-tablet #pio-playerframe{width:3072px;height:4096px;margin:404px 328px 392px !important}.skin-size-4.skin-wrapper.skin-os-apple.skin-device-tablet.skin-orientation-landscape #pio-playerframe{width:4096px;height:3072px;margin:328px 404px 328px 392px !important}.skin-size-4.skin-wrapper.skin-os-apple.skin-device-tablet.skin-model-ipadmini #pio-playerframe{margin:404px 176px 416px !important}.skin-size-4.skin-wrapper.skin-os-apple.skin-device-tablet.skin-model-ipadmini.skin-orientation-landscape #pio-playerframe{margin:176px 404px 176px 416px !important}.skin-size-4.skin-wrapper.skin-os-apple.skin-device-tablet.skin-model-ipadpro #pio-playerframe{margin:396px 200px !important}.skin-size-4.skin-wrapper.skin-os-apple.skin-device-tablet.skin-model-ipadpro.skin-orientation-landscape #pio-playerframe{margin:200px 396px !important}.skin-size-4.skin-wrapper.skin-os-android.skin-device-wear #pio-playerframe{width:1120px;height:1120px;border-width:24px;margin:112px !important}.skin-size-4.skin-wrapper.skin-os-android.skin-device-wear.skin-color-white #pio-playerframe{margin:144px !important}.skin-size-4.skin-wrapper.skin-os-android.skin-device-phone #pio-playerframe{margin:224px 40px !important}.skin-size-4.skin-wrapper.skin-os-android.skin-device-phone.skin-orientation-landscape #pio-playerframe{margin:40px 224px !important}.skin-size-4.skin-wrapper.skin-os-android.skin-device-phone.skin-model-pixel #pio-playerframe{width:2160px;height:3840px;margin:300px 56px 348px !important}.skin-size-4.skin-wrapper.skin-os-android.skin-device-phone.skin-model-pixel.skin-orientation-landscape #pio-playerframe{width:2392px;height:1440px;margin:56px 300px 56px 348px !important}.skin-size-4.skin-wrapper.skin-os-android.skin-device-phone.skin-model-pixel2 #pio-playerframe{width:1440px;height:2392px;margin:384px 56px 384px 56px !important}.skin-size-4.skin-wrapper.skin-os-android.skin-device-phone.skin-model-pixel2.skin-orientation-landscape #pio-playerframe{width:2392px;height:1440px;margin:56px 384px 56px 384px !important}.skin-size-4.skin-wrapper.skin-os-android.skin-device-phone.skin-model-pixelxl #pio-playerframe{width:1920px;height:3412px;margin:300px 56px 348px !important}.skin-size-4.skin-wrapper.skin-os-android.skin-device-phone.skin-model-pixelxl.skin-orientation-landscape #pio-playerframe{width:3412px;height:1920px;margin:56px 300px 56px 284px !important}.skin-size-4.skin-wrapper.skin-os-android.skin-device-phone.skin-model-pixel2xl .body_generic_inner{-webkit-clip-path:inset(220px 60px 300px 64px round 80px);clip-path:inset(220px 60px 300px 64px round 80px);padding:0px}.skin-size-4.skin-wrapper.skin-os-android.skin-device-phone.skin-model-pixel2xl #pio-playerframe{width:1440px;height:2712px;border-radius:80px;margin:208px 48px 288px 48px !important}.skin-size-4.skin-wrapper.skin-os-android.skin-device-phone.skin-model-pixel2xl.skin-size-4 .body_generic_inner{-webkit-clip-path:inset(220px 60px 300px 60px round 80px);clip-path:inset(220px 60px 300px 60px round 80px)}.skin-size-4.skin-wrapper.skin-os-android.skin-device-phone.skin-model-pixel2xl.skin-orientation-landscape .body_generic_inner{-webkit-clip-path:inset(60px 220px 64px 300px round 80px);clip-path:inset(60px 220px 64px 300px round 80px);padding:0px}.skin-size-4.skin-wrapper.skin-os-android.skin-device-phone.skin-model-pixel2xl.skin-orientation-landscape #pio-playerframe{width:2712px;height:1440px;border-radius:80px;margin:48px 208px 48px 288px !important}.skin-size-4.skin-wrapper.skin-os-android.skin-device-phone.skin-model-pixel2xl.skin-orientation-landscape.skin-size-4 .body_generic_inner{-webkit-clip-path:inset(60px 220px 60px 300px round 80px);clip-path:inset(60px 220px 60px 300px round 80px);padding:0px}.skin-size-4.skin-wrapper.skin-os-android.skin-device-phone.skin-model-pixel2xl.skin-color-none .body_generic_inner{-webkit-clip-path:none !important;clip-path:none !important}.skin-size-4.skin-wrapper.skin-os-android.skin-device-phone.skin-model-oneplus7t #pio-playerframe{margin:64px 100px 96px !important}.skin-size-4.skin-wrapper.skin-os-android.skin-device-phone.skin-model-oneplus7t.skin-orientation-landscape #pio-playerframe{margin:96px 96px 96px 72px !important}.skin-size-4.skin-wrapper.skin-os-android.skin-device-phone.skin-model-oneplus7tpro #pio-playerframe{margin:64px 100px 96px !important}.skin-size-4.skin-wrapper.skin-os-android.skin-device-phone.skin-model-oneplus7tpro.skin-orientation-landscape #pio-playerframe{margin:96px 76px 96px 52px !important}.skin-size-4.skin-wrapper.skin-os-android.skin-device-phone.skin-model-samsungs10 #pio-playerframe{margin:80px 100px 112px !important}.skin-size-4.skin-wrapper.skin-os-android.skin-device-phone.skin-model-samsungs10.skin-orientation-landscape #pio-playerframe{margin:92px 96px 92px 64px !important}.skin-size-4.skin-wrapper.skin-os-android.skin-device-phone.skin-model-samsungs10plus #pio-playerframe{margin:64px 100px 100px !important}.skin-size-4.skin-wrapper.skin-os-android.skin-device-phone.skin-model-samsungs10plus.skin-orientation-landscape #pio-playerframe{margin:92px 96px 92px 64px !important}.skin-size-4.skin-wrapper.skin-os-android.skin-device-phone.skin-model-pixel4 #pio-playerframe,.skin-size-4.skin-wrapper.skin-os-android.skin-device-phone.skin-model-pixel4xl #pio-playerframe{margin:220px 88px 88px 84px !important}.skin-size-4.skin-wrapper.skin-os-android.skin-device-phone.skin-model-pixel4.skin-orientation-landscape #pio-playerframe,.skin-size-4.skin-wrapper.skin-os-android.skin-device-phone.skin-model-pixel4xl.skin-orientation-landscape #pio-playerframe{margin:92px 96px 92px 228px !important}.skin-size-4.skin-wrapper.skin-os-android.skin-device-tablet #pio-playerframe{width:3200px;height:5120px;margin:724px 380px 696px !important}.skin-size-4.skin-wrapper.skin-os-android.skin-device-tablet.skin-orientation-landscape #pio-playerframe{width:5120px;height:3200px;margin:380px 724px 380px 696px !important}.skin-size-4.skin-wrapper.skin-os-android.skin-device-tablet.skin-model-android2 #pio-playerframe{margin:112px !important}.skin-size-4.skin-wrapper.skin-os-android.skin-device-tablet.skin-model-android2.skin-orientation-landscape #pio-playerframe{margin:112px !important}.skin-size-4.skin-wrapper.skin-os-windows.skin-device-phone #pio-playerframe{width:1920px;height:3200px;margin:280px 124px 424px}.skin-size-4.skin-wrapper.skin-os-windows.skin-device-phone.skin-orientation-landscape #pio-playerframe{width:3200px;height:1920px;margin:124px 280px 124px 424px}.skin-size-4.skin-wrapper.skin-os-windows.skin-device-tablet #pio-playerframe{width:2160px;height:3840px;margin:292px 280px 292px 260px !important}.skin-size-4.skin-wrapper.skin-os-windows.skin-device-tablet.skin-orientation-landscape #pio-playerframe{width:3840px;height:2160px;margin:260px 292px 280px !important}.skin-size-4.skin-wrapper.skin-os-default #pio-playerframe{width:3380px;height:5540px;margin:80px !important}.skin-size-4.skin-wrapper.skin-os-default.skin-orientation-landscape #pio-playerframe{width:5540px;height:3380px}.skin-size-4.skin-wrapper.skin-os-web #pio-playerframe{width:5120px;height:3072px;margin:144px 24px 24px !important}.skin-size-4.skin-os-apple{border-radius:204px}.skin-size-4.skin-os-apple .detail-bottom{bottom:88px}.skin-size-4.skin-os-apple .detail-top,.skin-size-4.skin-os-apple.skin-device-phone .detail-top::before,.skin-size-4.skin-os-apple.skin-device-phone .detail-top::after,.skin-size-4.skin-os-apple .detail-bottom{border:8px solid #333}.skin-size-4.skin-os-apple.skin-device-phone .detail-top{width:52px;height:52px;-webkit-transform:translateX(-50%);-moz-transform:translateX(-50%);-o-transform:translateX(-50%);transform:translateX(-50%);top:112px}.skin-size-4.skin-os-apple.skin-device-phone .detail-top::before{width:20px;height:20px;top:104px;right:208px}.skin-size-4.skin-os-apple.skin-device-phone .detail-top::after{border-radius:20px;width:248px;height:20px;top:112px;right:112px}.skin-size-4.skin-os-apple.skin-device-phone .detail-bottom{width:252px;height:252px;-webkit-transform:translateX(-50%);-moz-transform:translateX(-50%);-o-transform:translateX(-50%);transform:translateX(-50%)}.skin-size-4.skin-os-apple.skin-device-phone .buttons.top{border-radius:8px 8px 0 0;height:20px;top:-16px}.skin-size-4.skin-os-apple.skin-device-phone .buttons.left{left:-16px}.skin-size-4.skin-os-apple.skin-device-phone .buttons.left,.skin-size-4.skin-os-apple.skin-device-phone .buttons.left:before,.skin-size-4.skin-os-apple.skin-device-phone .buttons.left:after{width:20px;border-radius:12px 0 0 12px}.skin-size-4.skin-os-apple.skin-device-phone.skin-orientation-landscape .detail-top{right:112px;-webkit-transform:translateY(-50%);-moz-transform:translateY(-50%);-o-transform:translateY(-50%);transform:translateY(-50%)}.skin-size-4.skin-os-apple.skin-device-phone.skin-orientation-landscape .detail-top::before{right:104px;top:-208px}.skin-size-4.skin-os-apple.skin-device-phone.skin-orientation-landscape .detail-top::after{width:20px;height:248px;right:112px;top:-112px !important}.skin-size-4.skin-os-apple.skin-device-phone.skin-orientation-landscape .detail-bottom{left:220px;-webkit-transform:translateY(-50%);-moz-transform:translateY(-50%);-o-transform:translateY(-50%);transform:translateY(-50%)}.skin-size-4.skin-os-apple.skin-device-phone.skin-orientation-landscape .buttons.top{width:20px;right:-16px;bottom:268px;border-radius:0 8px 8px 0}.skin-size-4.skin-os-apple.skin-device-phone.skin-orientation-landscape .buttons.left{top:-16px}.skin-size-4.skin-os-apple.skin-device-phone.skin-orientation-landscape .buttons.left,.skin-size-4.skin-os-apple.skin-device-phone.skin-orientation-landscape .buttons.left:before,.skin-size-4.skin-os-apple.skin-device-phone.skin-orientation-landscape .buttons.left:after{height:20px;border-radius:12px 12px 0 0}.skin-size-4.skin-os-apple.skin-device-phone.skin-model-iphone3 .detail-top{border-radius:40px;width:248px;height:20px;top:216px;margin-left:-132px}.skin-size-4.skin-os-apple.skin-device-phone.skin-model-iphone3 .detail-bottom{width:252px;height:252px;bottom:88px}.skin-size-4.skin-os-apple.skin-device-phone.skin-model-iphone3 .buttons.top{height:16px;top:-16px;border-radius:20px 20px 0 0}.skin-size-4.skin-os-apple.skin-device-phone.skin-model-iphone3 .buttons.left{left:-16px}.skin-size-4.skin-os-apple.skin-device-phone.skin-model-iphone3 .buttons.left,.skin-size-4.skin-os-apple.skin-device-phone.skin-model-iphone3 .buttons.left::before,.skin-size-4.skin-os-apple.skin-device-phone.skin-model-iphone3 .buttons.left::after{width:16px;border-radius:20px 0 0 20px}.skin-size-4.skin-os-apple.skin-device-phone.skin-model-iphone3.skin-orientation-landscape .detail-top{width:20px;height:248px;right:216px;margin-top:-132px}.skin-size-4.skin-os-apple.skin-device-phone.skin-model-iphone3.skin-orientation-landscape .detail-bottom{left:232px}.skin-size-4.skin-os-apple.skin-device-phone.skin-model-iphone3.skin-orientation-landscape .buttons.top{width:16px;right:-16px;bottom:240px;border-radius:0 20px 20px 0}.skin-size-4.skin-os-apple.skin-device-phone.skin-model-iphone3.skin-orientation-landscape .buttons.left{top:-16px}.skin-size-4.skin-os-apple.skin-device-phone.skin-model-iphone3.skin-orientation-landscape .buttons.left,.skin-size-4.skin-os-apple.skin-device-phone.skin-model-iphone3.skin-orientation-landscape .buttons.left::before,.skin-size-4.skin-os-apple.skin-device-phone.skin-model-iphone3.skin-orientation-landscape .buttons.left::after{height:16px;border-radius:20px 20px 0 0}.skin-size-4.skin-os-apple.skin-device-phone.skin-model-iphone4 .detail-top{border-radius:20px;width:248px;height:20px;top:240px;margin-left:-128px}.skin-size-4.skin-os-apple.skin-device-phone.skin-model-iphone4 .detail-top::after{width:52px;height:52px;top:-24px;right:164px}.skin-size-4.skin-os-apple.skin-device-phone.skin-model-iphone4 .detail-bottom{width:268px;height:268px;bottom:120px}.skin-size-4.skin-os-apple.skin-device-phone.skin-model-iphone4.skin-orientation-landscape .detail-top{width:20px;height:248px;right:232px;margin-top:-128px}.skin-size-4.skin-os-apple.skin-device-phone.skin-model-iphone4.skin-orientation-landscape .detail-top::after{width:52px;height:52px;bottom:164px;right:24px}.skin-size-4.skin-os-apple.skin-device-phone.skin-model-iphone6,.skin-size-4.skin-os-apple.skin-device-phone.skin-wrapper.skin-model-iphone6plus,.skin-size-4.skin-os-apple.skin-device-phone.skin-model-iphone6plus{border-radius:260px;box-sizing:border-box}.skin-size-4.skin-os-apple.skin-device-phone.skin-model-iphone6.skin-color-white,.skin-size-4.skin-os-apple.skin-device-phone.skin-color-white.skin-model-iphone6plus{box-shadow:none;border:40px solid #ccc}.skin-size-4.skin-os-apple.skin-device-phone.skin-model-iphone6.skin-color-black,.skin-size-4.skin-os-apple.skin-device-phone.skin-color-black.skin-model-iphone6plus{border:40px solid #666}.skin-size-4.skin-os-apple.skin-device-phone.skin-model-iphone6 .detail-top,.skin-size-4.skin-os-apple.skin-device-phone.skin-model-iphone6plus .detail-top{top:48px;width:32px;height:32px;margin-left:-16px}.skin-size-4.skin-os-apple.skin-device-phone.skin-model-iphone6 .detail-top::before,.skin-size-4.skin-os-apple.skin-device-phone.skin-model-iphone6plus .detail-top::before{top:100px;right:292px;width:52px;height:52px}.skin-size-4.skin-os-apple.skin-device-phone.skin-model-iphone6 .detail-top::after,.skin-size-4.skin-os-apple.skin-device-phone.skin-model-iphone6plus .detail-top::after{top:116px;right:132px;width:280px;height:24px}.skin-size-4.skin-os-apple.skin-device-phone.skin-model-iphone6 .detail-bottom,.skin-size-4.skin-os-apple.skin-device-phone.skin-model-iphone6plus .detail-bottom{width:260px;height:260px;bottom:60px}.skin-size-4.skin-os-apple.skin-device-phone.skin-model-iphone6 .buttons.left,.skin-size-4.skin-os-apple.skin-device-phone.skin-model-iphone6plus .buttons.left,.skin-size-4.skin-os-apple.skin-device-phone.skin-model-iphone6 .buttons.left::before,.skin-size-4.skin-os-apple.skin-device-phone.skin-model-iphone6plus .buttons.left::before,.skin-size-4.skin-os-apple.skin-device-phone.skin-model-iphone6 .buttons.left::after,.skin-size-4.skin-os-apple.skin-device-phone.skin-model-iphone6plus .buttons.left::after{width:12px}.skin-size-4.skin-os-apple.skin-device-phone.skin-model-iphone6 .buttons.left,.skin-size-4.skin-os-apple.skin-device-phone.skin-model-iphone6plus .buttons.left{height:156px;left:-52px;top:408px}.skin-size-4.skin-os-apple.skin-device-phone.skin-model-iphone6 .buttons.right,.skin-size-4.skin-os-apple.skin-device-phone.skin-model-iphone6plus .buttons.right{border-radius:0 8px 8px 0;height:260px;width:12px;right:-52px;top:720px}.skin-size-4.skin-os-apple.skin-device-phone.skin-model-iphone6 .detail-top,.skin-size-4.skin-os-apple.skin-device-phone.skin-model-iphone6plus .detail-top,.skin-size-4.skin-os-apple.skin-device-phone.skin-model-iphone6 .detail-top::before,.skin-size-4.skin-os-apple.skin-device-phone.skin-model-iphone6plus .detail-top::before,.skin-size-4.skin-os-apple.skin-device-phone.skin-model-iphone6 .detail-top::after,.skin-size-4.skin-os-apple.skin-device-phone.skin-model-iphone6plus .detail-top::after,.skin-size-4.skin-os-apple.skin-device-phone.skin-model-iphone6 .detail-bottom,.skin-size-4.skin-os-apple.skin-device-phone.skin-model-iphone6plus .detail-bottom{border:4px solid #333}.skin-size-4.skin-os-apple.skin-device-phone.skin-model-iphone6.skin-orientation-landscape .detail-top,.skin-size-4.skin-os-apple.skin-device-phone.skin-orientation-landscape.skin-model-iphone6plus .detail-top{right:48px;margin-top:-16px}.skin-size-4.skin-os-apple.skin-device-phone.skin-model-iphone6.skin-orientation-landscape .detail-top::before,.skin-size-4.skin-os-apple.skin-device-phone.skin-orientation-landscape.skin-model-iphone6plus .detail-top::before{right:128px;top:-288px}.skin-size-4.skin-os-apple.skin-device-phone.skin-model-iphone6.skin-orientation-landscape .detail-top::after,.skin-size-4.skin-os-apple.skin-device-phone.skin-orientation-landscape.skin-model-iphone6plus .detail-top::after{right:116px;height:268px;width:24px !important;margin-top:-20px !important}.skin-size-4.skin-os-apple.skin-device-phone.skin-model-iphone6.skin-orientation-landscape .detail-bottom,.skin-size-4.skin-os-apple.skin-device-phone.skin-orientation-landscape.skin-model-iphone6plus .detail-bottom{left:60px}.skin-size-4.skin-os-apple.skin-device-phone.skin-model-iphone6.skin-orientation-landscape .buttons.left::before,.skin-size-4.skin-os-apple.skin-device-phone.skin-orientation-landscape.skin-model-iphone6plus .buttons.left::before,.skin-size-4.skin-os-apple.skin-device-phone.skin-model-iphone6.skin-orientation-landscape .buttons.left::after,.skin-size-4.skin-os-apple.skin-device-phone.skin-orientation-landscape.skin-model-iphone6plus .buttons.left::after{height:12px !important}.skin-size-4.skin-os-apple.skin-device-phone.skin-model-iphone6.skin-orientation-landscape .buttons.left,.skin-size-4.skin-os-apple.skin-device-phone.skin-orientation-landscape.skin-model-iphone6plus .buttons.left{width:156px !important;height:12px !important;top:-52px !important;right:408px !important}.skin-size-4.skin-os-apple.skin-device-phone.skin-model-iphone6.skin-orientation-landscape .buttons.right,.skin-size-4.skin-os-apple.skin-device-phone.skin-orientation-landscape.skin-model-iphone6plus .buttons.right{border-radius:0 0 8px 8px;height:12px;width:260px;bottom:-52px !important;right:720px}.skin-size-4.skin-os-apple.skin-device-phone.skin-model-iphone6plus{border-radius:280px !important}.skin-size-4.skin-os-apple.skin-device-phone.skin-model-iphone6plus .detail-top{width:40px !important;height:40px !important;margin-left:-20px !important}.skin-size-4.skin-os-apple.skin-device-phone.skin-model-iphone6plus .detail-top::after{top:132px !important;width:292px !important}.skin-size-4.skin-os-apple.skin-device-phone.skin-model-iphone6plus .detail-top::before{top:116px !important;right:320px !important;width:56px !important;height:56px !important}.skin-size-4.skin-os-apple.skin-device-phone.skin-model-iphone6plus .detail-bottom{width:276px !important;height:276px !important;bottom:72px !important}.skin-size-4.skin-os-apple.skin-device-phone.skin-model-iphone6plus .buttons.left{top:448px !important}.skin-size-4.skin-os-apple.skin-device-phone.skin-model-iphone6plus .buttons.right{top:788px !important;height:280px}.skin-size-4.skin-os-apple.skin-device-phone.skin-model-iphone6plus.skin-orientation-landscape .detail-top{margin-top:-28px !important}.skin-size-4.skin-os-apple.skin-device-phone.skin-model-iphone6plus.skin-orientation-landscape .detail-top::after{right:120px !important;height:292px !important}.skin-size-4.skin-os-apple.skin-device-phone.skin-model-iphone6plus.skin-orientation-landscape .detail-top::before{right:132px !important;bottom:316px !important}.skin-size-4.skin-os-apple.skin-device-phone.skin-model-iphone6plus.skin-orientation-landscape .detail-bottom{left:76px !important}.skin-size-4.skin-os-apple.skin-device-phone.skin-model-iphone6plus.skin-orientation-landscape .buttons.left{top:-48px !important;right:448px !important}.skin-size-4.skin-os-apple.skin-device-phone.skin-model-iphone6plus.skin-orientation-landscape .buttons.right{right:788px !important;width:280px}.skin-size-4.skin-os-apple.skin-device-phone.skin-model-iphone8,.skin-size-4.skin-os-apple.skin-device-phone.skin-model-iphone8plus,.skin-size-4.skin-os-apple.skin-device-phone.skin-wrapper.skin-model-iphone8plus{border-radius:252px;box-sizing:border-box}.skin-size-4.skin-os-apple.skin-device-phone.skin-model-iphone8.skin-color-white,.skin-size-4.skin-os-apple.skin-device-phone.skin-color-white.skin-model-iphone8plus{box-shadow:inset 0 0 0 40px #ccc !important}.skin-size-4.skin-os-apple.skin-device-phone.skin-model-iphone8.skin-color-black,.skin-size-4.skin-os-apple.skin-device-phone.skin-color-black.skin-model-iphone8plus{box-shadow:inset 0 0 0 40px #666}.skin-size-4.skin-os-apple.skin-device-phone.skin-model-iphone8 .detail-top,.skin-size-4.skin-os-apple.skin-device-phone.skin-model-iphone8plus .detail-top{width:28px;height:28px;top:100px}.skin-size-4.skin-os-apple.skin-device-phone.skin-model-iphone8 .detail-top:before,.skin-size-4.skin-os-apple.skin-device-phone.skin-model-iphone8plus .detail-top:before{display:block;width:40px;height:40px;top:96px;right:288px}.skin-size-4.skin-os-apple.skin-device-phone.skin-model-iphone8 .detail-top:after,.skin-size-4.skin-os-apple.skin-device-phone.skin-model-iphone8plus .detail-top:after{width:280px;height:12px;right:136px}.skin-size-4.skin-os-apple.skin-device-phone.skin-model-iphone8 .buttons.left,.skin-size-4.skin-os-apple.skin-device-phone.skin-model-iphone8plus .buttons.left,.skin-size-4.skin-os-apple.skin-device-phone.skin-model-iphone8 .buttons.right,.skin-size-4.skin-os-apple.skin-device-phone.skin-model-iphone8plus .buttons.right{width:16px}.skin-size-4.skin-os-apple.skin-device-phone.skin-model-iphone8 .buttons.left:before,.skin-size-4.skin-os-apple.skin-device-phone.skin-model-iphone8plus .buttons.left:before,.skin-size-4.skin-os-apple.skin-device-phone.skin-model-iphone8 .buttons.left:after,.skin-size-4.skin-os-apple.skin-device-phone.skin-model-iphone8plus .buttons.left:after,.skin-size-4.skin-os-apple.skin-device-phone.skin-model-iphone8 .buttons.right:before,.skin-size-4.skin-os-apple.skin-device-phone.skin-model-iphone8plus .buttons.right:before,.skin-size-4.skin-os-apple.skin-device-phone.skin-model-iphone8 .buttons.right:after,.skin-size-4.skin-os-apple.skin-device-phone.skin-model-iphone8plus .buttons.right:after{width:16px}.skin-size-4.skin-os-apple.skin-device-phone.skin-model-iphone8 .buttons.left,.skin-size-4.skin-os-apple.skin-device-phone.skin-model-iphone8plus .buttons.left{left:-12px}.skin-size-4.skin-os-apple.skin-device-phone.skin-model-iphone8 .buttons.left,.skin-size-4.skin-os-apple.skin-device-phone.skin-model-iphone8plus .buttons.left,.skin-size-4.skin-os-apple.skin-device-phone.skin-model-iphone8 .buttons.left:before,.skin-size-4.skin-os-apple.skin-device-phone.skin-model-iphone8plus .buttons.left:before,.skin-size-4.skin-os-apple.skin-device-phone.skin-model-iphone8 .buttons.left:after,.skin-size-4.skin-os-apple.skin-device-phone.skin-model-iphone8plus .buttons.left:after{border-radius:20px 0 0 20px}.skin-size-4.skin-os-apple.skin-device-phone.skin-model-iphone8 .buttons.right,.skin-size-4.skin-os-apple.skin-device-phone.skin-model-iphone8plus .buttons.right{right:-12px}.skin-size-4.skin-os-apple.skin-device-phone.skin-model-iphone8 .buttons.right,.skin-size-4.skin-os-apple.skin-device-phone.skin-model-iphone8plus .buttons.right,.skin-size-4.skin-os-apple.skin-device-phone.skin-model-iphone8 .buttons.right:before,.skin-size-4.skin-os-apple.skin-device-phone.skin-model-iphone8plus .buttons.right:before,.skin-size-4.skin-os-apple.skin-device-phone.skin-model-iphone8 .buttons.right:after,.skin-size-4.skin-os-apple.skin-device-phone.skin-model-iphone8plus .buttons.right:after{border-radius:0 20px 20px 0}.skin-size-4.skin-os-apple.skin-device-phone.skin-model-iphone8 .detail-bottom,.skin-size-4.skin-os-apple.skin-device-phone.skin-model-iphone8plus .detail-bottom{width:240px;height:240px;bottom:100px}.skin-size-4.skin-os-apple.skin-device-phone.skin-model-iphone8.skin-orientation-landscape .detail-top,.skin-size-4.skin-os-apple.skin-device-phone.skin-orientation-landscape.skin-model-iphone8plus .detail-top{right:100px}.skin-size-4.skin-os-apple.skin-device-phone.skin-model-iphone8.skin-orientation-landscape .detail-top:before,.skin-size-4.skin-os-apple.skin-device-phone.skin-orientation-landscape.skin-model-iphone8plus .detail-top:before{right:124px;top:-288px}.skin-size-4.skin-os-apple.skin-device-phone.skin-model-iphone8.skin-orientation-landscape .detail-top:after,.skin-size-4.skin-os-apple.skin-device-phone.skin-orientation-landscape.skin-model-iphone8plus .detail-top:after{width:12px;height:280px;top:-136px !important;right:112px}.skin-size-4.skin-os-apple.skin-device-phone.skin-model-iphone8.skin-orientation-landscape .buttons.left,.skin-size-4.skin-os-apple.skin-device-phone.skin-orientation-landscape.skin-model-iphone8plus .buttons.left,.skin-size-4.skin-os-apple.skin-device-phone.skin-model-iphone8.skin-orientation-landscape .buttons.right,.skin-size-4.skin-os-apple.skin-device-phone.skin-orientation-landscape.skin-model-iphone8plus .buttons.right{height:16px}.skin-size-4.skin-os-apple.skin-device-phone.skin-model-iphone8.skin-orientation-landscape .buttons.left:before,.skin-size-4.skin-os-apple.skin-device-phone.skin-orientation-landscape.skin-model-iphone8plus .buttons.left:before,.skin-size-4.skin-os-apple.skin-device-phone.skin-model-iphone8.skin-orientation-landscape .buttons.left:after,.skin-size-4.skin-os-apple.skin-device-phone.skin-orientation-landscape.skin-model-iphone8plus .buttons.left:after,.skin-size-4.skin-os-apple.skin-device-phone.skin-model-iphone8.skin-orientation-landscape .buttons.right:before,.skin-size-4.skin-os-apple.skin-device-phone.skin-orientation-landscape.skin-model-iphone8plus .buttons.right:before,.skin-size-4.skin-os-apple.skin-device-phone.skin-model-iphone8.skin-orientation-landscape .buttons.right:after,.skin-size-4.skin-os-apple.skin-device-phone.skin-orientation-landscape.skin-model-iphone8plus .buttons.right:after{height:16px}.skin-size-4.skin-os-apple.skin-device-phone.skin-model-iphone8.skin-orientation-landscape .buttons.left,.skin-size-4.skin-os-apple.skin-device-phone.skin-orientation-landscape.skin-model-iphone8plus .buttons.left{top:-12px}.skin-size-4.skin-os-apple.skin-device-phone.skin-model-iphone8.skin-orientation-landscape .buttons.left,.skin-size-4.skin-os-apple.skin-device-phone.skin-orientation-landscape.skin-model-iphone8plus .buttons.left,.skin-size-4.skin-os-apple.skin-device-phone.skin-model-iphone8.skin-orientation-landscape .buttons.left:before,.skin-size-4.skin-os-apple.skin-device-phone.skin-orientation-landscape.skin-model-iphone8plus .buttons.left:before,.skin-size-4.skin-os-apple.skin-device-phone.skin-model-iphone8.skin-orientation-landscape .buttons.left:after,.skin-size-4.skin-os-apple.skin-device-phone.skin-orientation-landscape.skin-model-iphone8plus .buttons.left:after{border-radius:20px 20px 0 0}.skin-size-4.skin-os-apple.skin-device-phone.skin-model-iphone8.skin-orientation-landscape .buttons.right,.skin-size-4.skin-os-apple.skin-device-phone.skin-orientation-landscape.skin-model-iphone8plus .buttons.right{bottom:-12px}.skin-size-4.skin-os-apple.skin-device-phone.skin-model-iphone8.skin-orientation-landscape .buttons.right,.skin-size-4.skin-os-apple.skin-device-phone.skin-orientation-landscape.skin-model-iphone8plus .buttons.right,.skin-size-4.skin-os-apple.skin-device-phone.skin-model-iphone8.skin-orientation-landscape .buttons.right:before,.skin-size-4.skin-os-apple.skin-device-phone.skin-orientation-landscape.skin-model-iphone8plus .buttons.right:before,.skin-size-4.skin-os-apple.skin-device-phone.skin-model-iphone8.skin-orientation-landscape .buttons.right:after,.skin-size-4.skin-os-apple.skin-device-phone.skin-orientation-landscape.skin-model-iphone8plus .buttons.right:after{border-radius:0 0 20px 20px}.skin-size-4.skin-os-apple.skin-device-phone.skin-model-iphone8.skin-orientation-landscape .detail-bottom,.skin-size-4.skin-os-apple.skin-device-phone.skin-orientation-landscape.skin-model-iphone8plus .detail-bottom{bottom:auto !important;left:92px}.skin-size-4.skin-os-apple.skin-device-phone.skin-model-iphone8plus .detail-top:before{right:340px}.skin-size-4.skin-os-apple.skin-device-phone.skin-model-iphone8plus .detail-top:after{width:324px;right:156px}.skin-size-4.skin-os-apple.skin-device-phone.skin-model-iphone8plus.skin-orientation-landscape .detail-top:before{top:-340px}.skin-size-4.skin-os-apple.skin-device-phone.skin-model-iphone8plus.skin-orientation-landscape .detail-top:after{height:324px;top:-156px !important;right:112px}.skin-size-4.skin-os-apple.skin-device-tablet{border-radius:160px;border:24px solid #333}.skin-size-4.skin-os-apple.skin-device-tablet .detail-top{width:52px;height:52px;top:160px}.skin-size-4.skin-os-apple.skin-device-tablet .detail-bottom{width:236px;height:236px;bottom:56px}.skin-size-4.skin-os-apple.skin-device-tablet.skin-orientation-landscape .detail-top{right:160px}.skin-size-4.skin-os-apple.skin-device-tablet.skin-orientation-landscape .detail-bottom{left:56px}.skin-size-4.skin-os-apple.skin-device-tablet.skin-model-ipadmini{border-radius:220px;border:48px solid #333}.skin-size-4.skin-os-apple.skin-device-tablet.skin-model-ipadpro{border-radius:152px;border:24px solid #333}.skin-size-4.skin-os-apple.skin-device-tablet.skin-model-ipadpro .detail-top{width:68px;height:68px;top:156px}.skin-size-4.skin-os-apple.skin-device-tablet.skin-model-ipadpro .detail-bottom{width:212px;height:212px;bottom:92px}.skin-size-4.skin-os-apple.skin-device-tablet.skin-model-ipadpro.skin-orientation-landscape .detail-top{right:156px}.skin-size-4.skin-os-apple.skin-device-tablet.skin-model-ipadpro.skin-orientation-landscape .detail-bottom{left:92px}.skin-size-4.skin-os-android .detail-top,.skin-size-4.skin-os-android .detail-bottom,.skin-size-4.skin-os-android:not(.skin-device-wear) .detail-top::before,.skin-size-4.skin-os-android:not(.skin-device-wear) .detail-top::after{border:8px solid #333}.skin-size-4.skin-os-android.skin-device-wear{border:48px solid #444;border-radius:160px}.skin-size-4.skin-os-android.skin-device-wear .detail-top,.skin-size-4.skin-os-android.skin-device-wear .detail-bottom{height:460px}.skin-size-4.skin-os-android.skin-device-wear .detail-top{top:-524px}.skin-size-4.skin-os-android.skin-device-wear .detail-bottom{bottom:-524px}.skin-size-4.skin-os-android.skin-device-wear .buttons.right{right:-40px}.skin-size-4.skin-os-android.skin-device-wear .buttons.right::before,.skin-size-4.skin-os-android.skin-device-wear .buttons.right::after{border-radius:0 24px 24px 0;width:52px}.skin-size-4.skin-os-android.skin-device-wear .detail-top,.skin-size-4.skin-os-android.skin-device-wear .detail-bottom,.skin-size-4.skin-os-android.skin-device-wear:not(.skin-device-wear) .detail-top::before,.skin-size-4.skin-os-android.skin-device-wear:not(.skin-device-wear) .detail-top::after{border:16px solid #333}.skin-size-4.skin-os-android.skin-device-wear.skin-color-white{border:16px solid #aaa}.skin-size-4.skin-os-android.skin-device-wear.skin-color-white .detail-top,.skin-size-4.skin-os-android.skin-device-wear.skin-color-white .detail-bottom{height:508px}.skin-size-4.skin-os-android.skin-device-wear.skin-color-white .buttons.right{right:-16px}.skin-size-4.skin-os-android.skin-device-phone{border-radius:128px}.skin-size-4.skin-os-android.skin-device-phone .detail-top{width:196px;height:16px;top:88px;border-radius:40px}.skin-size-4.skin-os-android.skin-device-phone .detail-top:after{width:40px;height:40px;top:4px;left:580px}.skin-size-4.skin-os-android.skin-device-phone .buttons.right{width:20px;right:-16px}.skin-size-4.skin-os-android.skin-device-phone.skin-orientation-landscape .detail-top{width:16px;height:196px;right:88px}.skin-size-4.skin-os-android.skin-device-phone.skin-orientation-landscape .detail-top:after{left:-36px;top:580px}.skin-size-4.skin-os-android.skin-device-phone.skin-orientation-landscape .buttons.right{height:20px !important;bottom:-16px;width:4.5% !important}.skin-size-4.skin-os-android.skin-device-phone.skin-color-black .detail-top{width:204px;height:24px}.skin-size-4.skin-os-android.skin-device-phone.skin-color-black .detail-top::after{width:48px;height:48px}.skin-size-4.skin-os-android.skin-device-phone.skin-color-black.skin-orientation-landscape .detail-top{width:24px;height:204px}.skin-size-4.skin-os-android.skin-device-phone.skin-model-nexus1 .buttons.left{border-radius:16px 0 0 16px}.skin-size-4.skin-os-android.skin-device-phone.skin-model-nexus1.skin-orientation-landscape .buttons.left{border-radius:16px 16px 0 0}.skin-size-4.skin-os-android.skin-device-phone.skin-model-pixel{border-radius:240px 240px 264px 264px !important}.skin-size-4.skin-os-android.skin-device-phone.skin-model-pixel.skin-color-white{box-shadow:none;border:20px solid #ccc}.skin-size-4.skin-os-android.skin-device-phone.skin-model-pixel.skin-color-black{border:20px solid #666}.skin-size-4.skin-os-android.skin-device-phone.skin-model-pixel.skin-color-black .buttons::before,.skin-size-4.skin-os-android.skin-device-phone.skin-model-pixel.skin-color-black .buttons::after{background-color:#333 !important}.skin-size-4.skin-os-android.skin-device-phone.skin-model-pixel.skin-color-black .detail-top,.skin-size-4.skin-os-android.skin-device-phone.skin-model-pixel.skin-color-black .detail-top::before,.skin-size-4.skin-os-android.skin-device-phone.skin-model-pixel.skin-color-black .detail-top::after{border:1px solid #333 !important}.skin-size-4.skin-os-android.skin-device-phone.skin-model-pixel.skin-color-none .detail-top,.skin-size-4.skin-os-android.skin-device-phone.skin-model-pixel.skin-color-none .buttons{display:none}.skin-size-4.skin-os-android.skin-device-phone.skin-model-pixel .detail-top{width:304px !important;height:24px !important;border-radius:24px;border:4px solid #aaa !important;top:104px;margin-left:-156px}.skin-size-4.skin-os-android.skin-device-phone.skin-model-pixel .detail-top::after{top:112px !important;width:100px !important;border-radius:44px;height:40px !important;border:4px solid #aaa !important;margin-left:-52px !important}.skin-size-4.skin-os-android.skin-device-phone.skin-model-pixel .detail-top::before{top:-20px !important;width:52px !important;height:52px !important;border:4px solid #aaa !important}.skin-size-4.skin-os-android.skin-device-phone.skin-model-pixel .detail-bottom{width:276px !important;height:276px !important;margin-left:-140px !important;bottom:72px !important}.skin-size-4.skin-os-android.skin-device-phone.skin-model-pixel .buttons.right{right:-32px;width:12px}.skin-size-4.skin-os-android.skin-device-phone.skin-model-pixel .buttons.right:before{width:12px;height:192px}.skin-size-4.skin-os-android.skin-device-phone.skin-model-pixel .buttons.right:after{width:12px;height:396px}.skin-size-4.skin-os-android.skin-device-phone.skin-model-pixel.skin-orientation-landscape .detail-top{l1eft:2932px;right:100px;height:304px !important;width:24px !important}.skin-size-4.skin-os-android.skin-device-phone.skin-model-pixel.skin-orientation-landscape .detail-top::after{left:-92px !important;top:136px !important;width:40px !important;height:100px !important}.skin-size-4.skin-os-android.skin-device-phone.skin-model-pixel.skin-orientation-landscape .detail-top::before{left:-24px !important;top:-404px !important}.skin-size-4.skin-os-android.skin-device-phone.skin-model-pixel.skin-orientation-landscape .detail-bottom{margin-top:-144px !important;left:76px !important}.skin-size-4.skin-os-android.skin-device-phone.skin-model-pixel.skin-orientation-landscape .buttons.left{top:-48px !important;right:448px !important}.skin-size-4.skin-os-android.skin-device-phone.skin-model-pixel.skin-orientation-landscape .buttons.right:before{right:356px !important;width:200px;height:12px}.skin-size-4.skin-os-android.skin-device-phone.skin-model-pixel.skin-orientation-landscape .buttons.right:after{right:1016px !important;width:396px;top:-12px;height:16px}.skin-size-4.skin-os-android.skin-device-phone.skin-model-pixel2{border-radius:160px 160px 160px 160px !important}.skin-size-4.skin-os-android.skin-device-phone.skin-model-pixel2.skin-color-white{box-shadow:none;border:20px solid #ccc;background-color:#444 !important}.skin-size-4.skin-os-android.skin-device-phone.skin-model-pixel2.skin-color-black{border:20px solid #666}.skin-size-4.skin-os-android.skin-device-phone.skin-model-pixel2.skin-color-black .buttons::before,.skin-size-4.skin-os-android.skin-device-phone.skin-model-pixel2.skin-color-black .buttons::after{background-color:#333 !important}.skin-size-4.skin-os-android.skin-device-phone.skin-model-pixel2.skin-color-black .detail-top,.skin-size-4.skin-os-android.skin-device-phone.skin-model-pixel2.skin-color-black .detail-top::before,.skin-size-4.skin-os-android.skin-device-phone.skin-model-pixel2.skin-color-black .detail-top::after{border:1px solid #333 !important}.skin-size-4.skin-os-android.skin-device-phone.skin-model-pixel2.skin-color-none .detail-top,.skin-size-4.skin-os-android.skin-device-phone.skin-model-pixel2.skin-color-none .detail-bottom,.skin-size-4.skin-os-android.skin-device-phone.skin-model-pixel2.skin-color-none .buttons{display:none !important}.skin-size-4.skin-os-android.skin-device-phone.skin-model-pixel2 .detail-top{width:608px !important;height:32px !important;border-radius:28px;border:4px solid #333 !important;top:180px;margin-left:-300px}.skin-size-4.skin-os-android.skin-device-phone.skin-model-pixel2 .detail-top::after{top:0px !important;width:20px !important;border-radius:20px;height:20px !important;border:4px solid #333 !important;margin-left:500px !important}.skin-size-4.skin-os-android.skin-device-phone.skin-model-pixel2 .detail-top::before{top:-24px !important;width:72px !important;height:72px !important;border:4px solid #333 !important}.skin-size-4.skin-os-android.skin-device-phone.skin-model-pixel2 .detail-bottom{width:608px !important;height:32px !important;margin-left:480px !important;bottom:168px !important;border:4px solid #333 !important;border-radius:24px;display:block !important}.skin-size-4.skin-os-android.skin-device-phone.skin-model-pixel2 .buttons.right{right:-32px;width:12px}.skin-size-4.skin-os-android.skin-device-phone.skin-model-pixel2 .buttons.right:before{width:12px;height:208px}.skin-size-4.skin-os-android.skin-device-phone.skin-model-pixel2 .buttons.right:after{width:12px;height:444px}.skin-size-4.skin-os-android.skin-device-phone.skin-model-pixel2.skin-orientation-landscape .detail-top{l1eft:2932px;right:100px;height:608px !important;width:32px !important;margin-left:-248px !important;top:31% !important}.skin-size-4.skin-os-android.skin-device-phone.skin-model-pixel2.skin-orientation-landscape .detail-top::after{left:0px !important;top:860px !important;width:24px !important;height:24px !important;margin-left:0px !important;border-radius:24px}.skin-size-4.skin-os-android.skin-device-phone.skin-model-pixel2.skin-orientation-landscape .detail-top::before{left:-24px !important;top:-260px !important}.skin-size-4.skin-os-android.skin-device-phone.skin-model-pixel2.skin-orientation-landscape .detail-bottom{margin-top:-144px !important;left:76px !important;width:32px !important;height:608px !important;margin-top:-144px !important;margin-left:96px !important;bottom:472px !important}.skin-size-4.skin-os-android.skin-device-phone.skin-model-pixel2.skin-orientation-landscape .buttons.left{top:-48px !important;right:448px !important}.skin-size-4.skin-os-android.skin-device-phone.skin-model-pixel2.skin-orientation-landscape .buttons.right:before{right:356px !important;width:200px;height:12px}.skin-size-4.skin-os-android.skin-device-phone.skin-model-pixel2.skin-orientation-landscape .buttons.right:after{right:1016px !important;width:396px;top:-12px;height:16px}.skin-size-4.skin-os-android.skin-device-phone.skin-model-pixel2xl{border-radius:160px 160px 160px 160px !important}.skin-size-4.skin-os-android.skin-device-phone.skin-model-pixel2xl.skin-color-white{box-shadow:none;border:20px solid #ccc;background-color:#444 !important}.skin-size-4.skin-os-android.skin-device-phone.skin-model-pixel2xl.skin-color-black{border:20px solid #666}.skin-size-4.skin-os-android.skin-device-phone.skin-model-pixel2xl.skin-color-black .buttons::before,.skin-size-4.skin-os-android.skin-device-phone.skin-model-pixel2xl.skin-color-black .buttons::after{background-color:#333 !important}.skin-size-4.skin-os-android.skin-device-phone.skin-model-pixel2xl.skin-color-black .detail-top,.skin-size-4.skin-os-android.skin-device-phone.skin-model-pixel2xl.skin-color-black .detail-top::before,.skin-size-4.skin-os-android.skin-device-phone.skin-model-pixel2xl.skin-color-black .detail-top::after{border:1px solid #333 !important}.skin-size-4.skin-os-android.skin-device-phone.skin-model-pixel2xl.skin-color-none .detail-top,.skin-size-4.skin-os-android.skin-device-phone.skin-model-pixel2xl.skin-color-none .detail-bottom,.skin-size-4.skin-os-android.skin-device-phone.skin-model-pixel2xl.skin-color-none .buttons{display:none !important}.skin-size-4.skin-os-android.skin-device-phone.skin-model-pixel2xl .detail-top{width:580px !important;height:28px !important;border-radius:28px;border:4px solid #333 !important;top:64px;margin-left:-300px}.skin-size-4.skin-os-android.skin-device-phone.skin-model-pixel2xl .detail-top::after{display:none}.skin-size-4.skin-os-android.skin-device-phone.skin-model-pixel2xl .detail-top::before{top:32px !important;width:56px !important;height:56px !important;border:4px solid #333 !important}.skin-size-4.skin-os-android.skin-device-phone.skin-model-pixel2xl .detail-bottom{width:580px !important;height:32px !important;margin-left:484px !important;bottom:168px !important;border:4px solid #333 !important;border-radius:24px;display:block !important}.skin-size-4.skin-os-android.skin-device-phone.skin-model-pixel2xl .buttons.right{right:-32px;width:12px}.skin-size-4.skin-os-android.skin-device-phone.skin-model-pixel2xl .buttons.right:before{width:12px;height:192px}.skin-size-4.skin-os-android.skin-device-phone.skin-model-pixel2xl .buttons.right:after{width:12px;height:396px}.skin-size-4.skin-os-android.skin-device-phone.skin-model-pixel2xl.skin-orientation-landscape .detail-top{left:2932px;right:100px;height:592px !important;width:28px !important;margin-left:-132px !important;top:31% !important}.skin-size-4.skin-os-android.skin-device-phone.skin-model-pixel2xl.skin-orientation-landscape .detail-top::after{display:none}.skin-size-4.skin-os-android.skin-device-phone.skin-model-pixel2xl.skin-orientation-landscape .detail-top::before{left:-68px !important;top:-296px !important}.skin-size-4.skin-os-android.skin-device-phone.skin-model-pixel2xl.skin-orientation-landscape .detail-bottom{margin-top:-144px !important;left:204px !important;width:28px !important;height:580px !important;margin-top:0 !important;margin-left:0px !important;bottom:492px !important}.skin-size-4.skin-os-android.skin-device-phone.skin-model-pixel2xl.skin-orientation-landscape .buttons.left{top:-48px !important;right:448px !important}.skin-size-4.skin-os-android.skin-device-phone.skin-model-pixel2xl.skin-orientation-landscape .buttons.right:before{right:356px !important;width:200px;height:12px}.skin-size-4.skin-os-android.skin-device-phone.skin-model-pixel2xl.skin-orientation-landscape .buttons.right:after{right:1016px !important;width:396px;top:-12px;height:16px}.skin-size-4.skin-os-android.skin-device-tablet{border-radius:304px}.skin-size-4.skin-os-android.skin-device-tablet .detail-top{width:108px;height:108px;top:256px;left:50%;margin-left:-64px}.skin-size-4.skin-os-android.skin-device-tablet .detail-top::before{width:52px;height:52px;top:32px;left:220px}.skin-size-4.skin-os-android.skin-device-tablet.skin-orientation-landscape .detail-top{right:256px !important;margin-top:-64px !important}.skin-size-4.skin-os-android.skin-device-tablet.skin-orientation-landscape .detail-top::before{right:-12px;top:220px}.skin-size-4.skin-os-android.skin-device-tablet.skin-model-android2{border-radius:88px}.skin-size-4.skin-os-android.skin-device-tablet.skin-model-android2 .buttons.right{height:260px;right:-16px;width:20px;top:380px;border-radius:0 20px 20px 0}.skin-size-4.skin-os-android.skin-device-tablet.skin-model-android2.skin-orientation-landscape .buttons.right{height:20px;right:380px;width:260px;border-radius:0 0 20px 20px;bottom:-16px !important}.skin-size-4.skin-os-windows{border-radius:20px}.skin-size-4.skin-os-windows .detail-top,.skin-size-4.skin-os-windows.skin-device-phone .detail-top::after{border:8px solid #333}.skin-size-4.skin-os-windows.skin-device-phone .detail-top{border-radius:20px;height:20px;top:56px}.skin-size-4.skin-os-windows.skin-device-phone .detail-top::after{width:56px;height:56px;top:68px}.skin-size-4.skin-os-windows.skin-device-phone .detail-bottom{height:80px;bottom:252px;left:124px;right:124px}.skin-size-4.skin-os-windows.skin-device-phone .buttons.right{right:-16px}.skin-size-4.skin-os-windows.skin-device-phone .buttons.right,.skin-size-4.skin-os-windows.skin-device-phone .buttons.right::before,.skin-size-4.skin-os-windows.skin-device-phone .buttons.right::after{width:20px;border-radius:0 16px 16px 0}.skin-size-4.skin-os-windows.skin-device-phone.skin-orientation-landscape .detail-top{width:20px;right:56px}.skin-size-4.skin-os-windows.skin-device-phone.skin-orientation-landscape .detail-top::after{right:124px}.skin-size-4.skin-os-windows.skin-device-phone.skin-orientation-landscape .detail-bottom{width:80px;left:252px;top:124px;bottom:124px}.skin-size-4.skin-os-windows.skin-device-phone.skin-orientation-landscape .buttons.right{bottom:-16px}.skin-size-4.skin-os-windows.skin-device-phone.skin-orientation-landscape .buttons.right,.skin-size-4.skin-os-windows.skin-device-phone.skin-orientation-landscape .buttons.right::before,.skin-size-4.skin-os-windows.skin-device-phone.skin-orientation-landscape .buttons.right::after{height:20px !important;border-radius:0 0 16px 16px}.skin-size-4.skin-os-windows.skin-device-phone.skin-model-htc .detail-bottom{height:140px;bottom:252px;left:124px;right:124px}.skin-size-4.skin-os-windows.skin-device-phone.skin-model-htc.skin-orientation-landscape .detail-bottom{width:140px;left:252px;top:124px;bottom:124px}.skin-size-4.skin-os-windows.skin-device-tablet{border-radius:136px}.skin-size-4.skin-os-windows.skin-device-tablet .detail-top{width:52px;height:52px;left:120px;margin-top:-32px}.skin-size-4.skin-os-windows.skin-device-tablet .detail-bottom{width:112px;right:112px;top:292px;bottom:292px}.skin-size-4.skin-os-windows.skin-device-tablet.skin-orientation-landscape .detail-top{top:120px;margin-left:-36px}.skin-size-4.skin-os-windows.skin-device-tablet.skin-orientation-landscape .detail-bottom{height:112px;bottom:112px;left:292px;right:292px}.skin-size-4.skin-os-default{border-radius:20px}.skin-size-4.skin-os-web{border-radius:40px}.skin-size-4.skin-os-web .detail-top{top:20px;left:280px;width:176px;height:68px;border:8px solid #333;border-radius:16px}.skin-size-4.skin-os-web .detail-top::before{left:8px}.skin-size-4.skin-os-web .detail-top::after{right:8px}.skin-size-4.skin-os-web .detail-top::before,.skin-size-4.skin-os-web .detail-top::after{top:8px;width:0;height:0;border:28px solid transparent}.skin-size-4.skin-os-web .web-search{top:20px;left:520px;right:40px;height:68px;border:8px solid #333;border-radius:16px}.skin-size-4.skin-os-web .buttons.top{width:40px;height:40px;top:40px;left:40px}.skin-size-4.skin-os-web .buttons.top::before{width:40px;height:40px;left:72px}.skin-size-4.skin-os-web .buttons.top::after{width:40px;height:40px;left:148px}.spacesmaincontent .projectEditPreview-wrapper .skin-os-apple.skin-device-phone.skin-model-iphoneX #pio-playerframe{background:white;background-repeat:no-repeat;background-size:contain;background-position:50% 50%}#maincontent{border-right:0 none;padding:5px}.page-sidebar{position:absolute;top:0;right:0;z-index:1}.page-sidebar+#maincontent{border-right:60px solid transparent !important}.sidebar-action-buttons{right:12px}.tooltip{display:none}#open-prto-link{margin-top:0}#refresh-preview{margin-top:12px}.embed-side-light .header-action-button{color:#E0E0E0}.sidebar-action-buttons{position:absolute;right:260px;top:15px;height:100%;-webkit-user-select:none;-moz-user-select:none;-ms-user-select:none}.sidebar-action-buttons a{text-decoration:none}.header-action-button{display:inline-block;border-radius:4px;margin:15px 0 0;cursor:pointer;position:relative;text-align:center;color:#545E65;font-size:3em;line-height:normal}.header-action-button.dark-bg{color:#ffffff}.header-action-button:hover,#color-choice .selected{color:#4d5254}.header-action-button.active,body.annotationmode .header-action-button.active{color:#00a1c0}#change-orientation .tooltip{width:100px}#refresh-preview{margin-top:12px}#open-prto-link+#refresh-preview{margin-top:14px}#refresh-preview .tooltip{width:85px}.page-sidebar{position:absolute;top:0;right:0;z-index:1}.page-sidebar+#maincontent{border-right:60px solid transparent}.sidebar-action-buttons{right:12px}.tooltip{display:none}#open-preview-link{margin-top:21px}#change-orientation{margin-top:12px}#refresh-preview{margin-top:0px}#branding{background-image:url("../images/player/player-logo.svg") !important}.top-header-alert .embed-icon-close-x{padding-top:1px;color:#B4BCBF;width:14px;height:14px}.top-header-alert .embed-icon-close-x:hover{color:#8C9496}.top-header-alert .embed-icon-close-x:active{color:#545E65}.skin-device-watch.skin-model-38mm{background:url("../images/player/skins/apple_watch_skin_38mm.png") no-repeat center center !important}.skin-device-watch.skin-model-42mm{background:url("../images/player/skins/apple_watch_skin_42mm.png") no-repeat center center !important}.skin-device-watch.skin-model-40mm{background:url("../images/player/skins/apple_watch_skin_40mm.png") no-repeat center center !important}.skin-device-watch.skin-model-44mm{background:url("../images/player/skins/apple_watch_skin_44mm.png") no-repeat center center !important}.skin-model-iphoneX.skin-dimensions-414-896 .detail-top,.skin-model-iphoneX.skin-dimensions-828-1792 .detail-top,.skin-model-iphoneX.skin-dimensions-1242-2688 .detail-top{background:url("../images/player/skins/iPhoneXR-XSmax.svg") no-repeat center center !important}.skin-model-iphoneX.skin-dimensions-375-812 .detail-top,.skin-model-iphoneX.skin-dimensions-750-1624 .detail-top,.skin-model-iphoneX.skin-dimensions-1125-2436 .detail-top{background:url("../images/player/skins/iPhoneX-XS.svg") no-repeat center center !important}.skin-model-oneplus7t.skin-dimensions-412-914 .detail-top{background:url("../images/player/skins/onePlus-7t.svg") no-repeat center center !important}.skin-model-oneplus7tpro.skin-dimensions-412-892 .detail-top{background:url("../images/player/skins/onePlus-7t-Pro.svg") no-repeat center center !important}.skin-model-samsungs10.skin-dimensions-360-760 .detail-top{background:url("../images/player/skins/samsungS10.svg") no-repeat center center !important}.skin-model-samsungs10plus.skin-dimensions-412-869 .detail-top{background:url("../images/player/skins/samsungS10plus.svg") no-repeat center center !important}.skin-model-pixel4.skin-dimensions-411-869 .detail-top,.skin-model-pixel4xl.skin-dimensions-411-869 .detail-top{background:url("../images/player/skins/pixel4.svg") no-repeat center center !important}.skin-model-iphone12_12pro.skin-dimensions-844-390 .detail-top,.skin-model-iphone12_12pro.skin-dimensions-390-844 .detail-top{background:url("../images/player/skins/iPhone_12-12_Pro.svg") no-repeat center center !important}.skin-model-iphone12promax.skin-dimensions-926-428 .detail-top,.skin-model-iphone12promax.skin-dimensions-428-926 .detail-top{background:url("../images/player/skins/iPhone_12_Pro_Max.svg") no-repeat center center !important}.skin-model-iphone12mini.skin-dimensions-375-812 .detail-top,.skin-model-iphone12mini.skin-dimensions-812-375 .detail-top{background:url("../images/player/skins/iPhone_12_mini.svg") no-repeat center center !important}.skin-model-iphone13_13pro.skin-dimensions-844-390 .detail-top,.skin-model-iphone13_13pro.skin-dimensions-390-844 .detail-top{background:url("../images/player/skins/iPhone_13-13_Pro.svg") no-repeat center center !important}.skin-model-iphone13promax.skin-dimensions-926-428 .detail-top,.skin-model-iphone13promax.skin-dimensions-428-926 .detail-top{background:url("../images/player/skins/iPhone_13_Pro_Max.svg") no-repeat center center !important}.skin-model-iphone13mini.skin-dimensions-375-812 .detail-top,.skin-model-iphone13mini.skin-dimensions-812-375 .detail-top{background:url("../images/player/skins/iPhone_13_mini.svg") no-repeat center center !important}#go-fullscreen{display:none}
```
