## Supplement File 1 for "Post Induction Hypotension prediction during general anesthesia using Machine Learning Techniques": preview-letterbox-min.css

```
.toaster{position:absolute;right:25px;width:230px;padding:15px;z-index:200;border-radius:2px;background:#00a1c0;transition:top 100ms ease-in, right 150ms ease-in-out}.toaster .icon{display:none;float:left}.toaster .icon.offline{width:22px;height:22px;background-image:url("/images/editor/inextgen-sprite.png?v=6.8.13.0");background-position:-1500px -200px;display:block;background-position:-1500px -200px !important;display:inline-block !important}@media all and (-webkit-min-device-pixel-ratio: 1.5), all and (-o-min-device-pixel-ratio: 3 / 2), all and (min--moz-device-pixel-ratio: 1.5), all and (min-device-pixel-ratio: 1.5){.toaster .icon.offline{background-image:url("/images/editor/inextgen-sprite@2x.png?v=6.8.13.0");background-size:auto 1000px}}.toaster .icon.generic-error,.toaster .icon.timeout-error{width:22px;height:22px;background-image:url("/images/editor/inextgen-sprite.png?v=6.8.13.0");background-position:-1475px -200px;display:block;background-position:-1475px -200px !important;display:inline-block !important}@media all and (-webkit-min-device-pixel-ratio: 1.5), all and (-o-min-device-pixel-ratio: 3 / 2), all and (min--moz-device-pixel-ratio: 1.5), all and (min-device-pixel-ratio: 1.5){.toaster .icon.generic-error,.toaster .icon.timeout-error{background-image:url("/images/editor/inextgen-sprite@2x.png?v=6.8.13.0");background-size:auto 1000px}}.toaster .title-message-container{float:left;width:auto}.toaster .title{color:#fff;margin-bottom:5px;font-size:14px;font-family:-apple-system,BlinkMacSystemFont,"Helvetica Neue","Open Sans",open-sans,sans-serif;font-weight:500;line-height:16px}.toaster .message{font-family:-apple-system,BlinkMacSystemFont,"Helvetica Neue","Open Sans",open-sans,sans-serif;font-weight:400;font-size:12px;line-height:16px;color:#fff}.toaster .message a{color:#00A1C0;text-decoration:none;text-decoration-line:none;text-decoration-style:initial;text-decoration-color:initial;outline:none;outline-color:initial;outline-style:none;outline-width:initial}.toaster .message a:hover{text-decoration:underline}.toaster.no-title .title{display:none}.toaster.no-close .close{display:none}.toaster.include-icon .icon{display:inline-block;width:20px}.toaster.include-icon .title-message-container{float:right;width:257px}.toaster.error{background:#E34F5F}.toaster.warning{background:#FBFAE8}.toaster.warning .close,.toaster.warning .title,.toaster.warning .message{color:#545E65}.toaster.warning .close{background-position:-1900px -400px}.toaster.saving-error{background:#fff;max-width:280px;padding:10px;border-radius:4px;box-shadow:0 0 10px 0 rgba(0,0,0,0.15)}.toaster.saving-error.shake{animation:shake 0.5s;transform:translate3d(0, 0, 0);animation-iteration-count:infinite}.toaster.saving-error .toaster-content-wrapper{display:grid;grid-template-columns:24px auto}.toaster.saving-error .title{color:#363c3e;font-size:12px;line-height:12px}.toaster.saving-error .message{color:#85919a;font-size:12px;line-height:12px}.toaster.notification .message a{color:#fff;text-decoration:underline}.toaster.notification .message a:hover{text-decoration:none}.toaster .close{display:block;position:absolute;top:5px;right:5px;width:15px;height:15px;background-image:url("/images/editor/inextgen-sprite.png?v=6.8.13.0");background-position:-75px -550px;cursor:pointer}@keyframes shake{10%,90%{transform:translate3d(-1px, 0, 0)}20%,80%{transform:translate3d(2px, 0, 0)}30%,50%,70%{transform:translate3d(-4px, 0, 0)}40%,60%{transform:translate3d(4px, 0, 0)}}html,body{background:#000;margin:0;padding:0;width:100%;height:100%;overflow:hidden}iframe{-webkit-transform-origin:0 0;transform-origin:0 0;border:0 none}#go-fullscreen{position:absolute;bottom:0px;right:16px;cursor:pointer;visibility:hidden;background:#fff;width:22px;height:20px;text-align:center;border-radius:4px 4px 0 0;box-shadow:0 -6px 12px 0 rgba(0,0,0,0.06);border:solid 1px #CACDCF;border-width:1px 1px 0px;padding:3px 0px 0px;font-size:12px;color:#545e65}@font-face{font-family:'protoio-player';src:url("../../fonts/protoio-player.eot?v=6.8.13.0")}@font-face{font-family:'protoio-player';src:url("data:application/x-font-ttf;charset=utf-8;base64,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") format("truetype");font-weight:normal;font-style:normal}[class^="player-icon-"],[class*=" player-icon-"]{font-family:'protoio-player' !important;speak:none;font-style:normal;font-weight:normal;font-variant:normal;text-transform:none;line-height:19px;font-size:2.3em;vertical-align:-40%;-webkit-font-smoothing:antialiased;-moz-osx-font-smoothing:grayscale}.player-icon-enter-fullscreen-mode-icon:before{content:"\e916"}.player-icon-exit-fullscreen-mode-icon:before{content:"\e917"}.player-icon-flag:before{content:"\e900"}.player-icon-rotate:before{content:"\e910"}.player-icon-send-to-mobile:before{content:"\e90e"}.player-icon-sign-out:before{content:"\e915"}.player-icon-people:before{content:"\e906"}.player-icon-arrow-down:before{content:"\e901"}.player-icon-arrow-up:before{content:"\e902"}.player-icon-click-effect:before{content:"\e903"}.player-icon-close-light:before{content:"\e913"}.player-icon-dark-skin:before{content:"\e911"}.player-icon-export-to:before{content:"\e905"}.player-icon-light-skin:before{content:"\e912"}.player-icon-link:before{content:"\22"}.player-icon-menu:before{content:"\e907"}.player-icon-mobile-device:before{content:"\e904"}.player-icon-no-skin:before{content:"\e914"}.player-icon-reload:before{content:"\e908"}.player-icon-scan-qr:before{content:"\e90f"}.player-icon-skin-change:before{content:"\e90a"}.player-icon-tap-highlight:before{content:"\e909"}.player-icon-world:before{content:"\57"}.player-icon-zoom-fullscreen:before{content:"\e90b"}.player-icon-zoom-in:before{content:"\e90c"}.player-icon-zoom-out:before{content:"\e90d"}
```
